# Reconstructing the range-normalized terminal QRS from V1 and V6 using the time-embedded 3D ECG

**DOI:** 10.64898/2026.11.14.26368083

**Authors:** Alejandro Jesús Bermejo Valdés, Jessica Archer Jiménez

## Abstract

**Objective:** Can a fixed V1/V6 projection of the time-embedded 3D ECG estimate the final 40 ms of V2–V5 more accurately than a fitted single lead?

**Methods:** We used simultaneous recordings from the Lobachevsky University Electrocardiography Database (LUDB), with cardiologist-annotated QRS complexes in all six chest leads. We fitted both models in 118 patients and tested them in 80 others. Root mean squared error (RMSE) is expressed in percentage points (pp) of the target lead’s 10-second amplitude range.

**Results:** In 733 test beats, patient-weighted terminal RMSE fell from 12.58 to 10.64 pp (difference 1.94 pp, 95% bootstrap confidence interval 1.30 to 2.55). Reductions were 3.23, 2.85 and 1.35 pp in V3, V4 and V5. In V2 the difference was 0.35 pp (95% interval *−* 0.35 to 1.05). In 702 matched beats from 77 patients, the overall advantage was 2.22 pp at the automatic V1/V6 end and 1.92 pp at the annotated target end. Of 1,498 beat–lead pairs with whole-QRS correlation *≥* 0.95, 28.84% still had terminal RMSE of at least 10 pp.

**Conclusions:** A fixed V1/V6 projection improved offline estimates of relative terminal amplitude in V3–V5 without fitting the target lead in the new patient. The gain was largest in V3 and V4 and uncertain in V2. Whether a reconstructed trace preserves a clinically recognizable notch or slur remains untested.

## Supplementary appendix, analysis code and reproducibility data for "Reconstructing the range-normalized terminal QRS from V1 and V6 using the time-embedded 3D ECG": analysis.py

```
"""Patient-disjoint reconstruction in cardiologist-annotated LUDB QRS complexes."""
import argparse
from collections import Counter
from hashlib import sha256
import json
from pathlib import Path

import numpy as np
import pandas as pd
from scipy.optimize import minimize, minimize_scalar
import wfdb

from signal_processing import detect, valid_channels

LEADS = ['V1', 'V2', 'V3', 'V4', 'V5', 'V6']
TARGETS = LEADS[1:5]
MODELS = ['A', 'B', 'C', 'U']
QRS = {'N', 'V', 'A', '/', 'L', 'R'}
SEED = 20261113


def dump(path, data):
    path.write_text(json.dumps(data, indent=2, allow_nan=False)+'\n')


def read_annotations(record, lead):
    ann = wfdb.rdann(str(record), lead.lower())
    return np.array([(int(ann.sample[i-1]), int(ann.sample[i]), int(ann.sample[i+1])+1)
                     for i in range(1, len(ann.sample)-1)
                     if ann.symbol[i] in QRS and ann.symbol[i-1]=='(' and ann.symbol[i+1]==')'],
                    dtype=int).reshape(-1,3)


def read_patient(record, manifest, root):
    for suffix in ['.hea','.dat',*['.'+lead.lower() for lead in LEADS]]:
        path = record.with_suffix(suffix)
        assert sha256(path.read_bytes()).hexdigest() == manifest[path.relative_to(root).as_posix()]
    r = wfdb.rdrecord(str(record), physical=False)
    assert r.fs==500 and r.d_signal.shape==(5000,12)
    ix = [[s.upper() for s in r.sig_name].index(lead) for lead in LEADS]
    assert all(r.fmt[k]=='16' and r.units[k].lower()=='mv' for k in ix)
    digital = r.d_signal[:,ix]
    volts = 1000*(digital.astype(float)-np.array(r.baseline)[ix])/np.array(r.adc_gain)[ix]
    volts[digital==-32768] = np.nan
    return volts, digital, [read_annotations(record, lead) for lead in LEADS]


def match_beat(annotations, ref):
    selected = []
    for marks in annotations:
        candidate = marks[np.abs(marks[:,1]-ref[1])<=50]
        if len(candidate)==0:
            return None, 'missing_annotation'
        if len(candidate)!=1 or np.sum(abs(annotations[2][:,1]-candidate[0,1])<=50)!=1:
            return None, 'ambiguous_annotation'
        selected.append(candidate[0])
    marks = np.asarray(selected)
    if not np.all((marks[:,0]<=marks[:,1]) & (marks[:,1]<marks[:,2])):
        return None, 'invalid_marks'
    if max(marks[:,0]) >= min(marks[:,2]):
        return None, 'no_common_qrs'
    if min(marks[1:5,2]-marks[1:5,0]) < 20:
        return None, 'terminal_window_outside_qrs'
    return marks, None


def extract(root, directory):
    manifest = {line.split()[1].lstrip('*'):line.split()[0] for line in
                (root/'SHA256SUMS.txt').read_text().splitlines() if len(line.split())==2}
    files = sorted((root/'data').glob('*.hea'), key=lambda f:int(f.stem))
    assert len(files)==200
    order = sorted([int(f.stem) for f in files],key=lambda n:sha256(f'LUDB-QRS-confirmed-v1|{n}'.encode()).digest())
    development = set(order[:120])
    folds = {p:i%5 for i,p in enumerate(order)}
    flow, cases, windows, auto_windows, fullqrs, raw_examples = [], [], [], [], [], {}
    pairs_prior = []
    detector_flow = []
    for h in files:
        patient = int(h.stem)
        signal, digital, anns = read_patient(h.with_suffix(''),manifest,root)
        ix = [0,5]
        detected, energy_peaks, border_exclusions, _ = detect(signal[:,ix])
        eligible = [(p,on,off) for p,on,off in detected
                    if valid_channels(signal[:,ix],signal[:,1:5],on,off).all()]
        # Bridge to previous study: count candidate anchors inside a matched target QRS.
        for j in range(1,5):
            used = set()
            for p,_,_ in eligible:
                candidates=[(abs(p-mark[1]),k) for k,mark in enumerate(anns[j])
                            if k not in used and abs(p-mark[1])<=50]
                if candidates:
                    _,k=min(candidates);used.add(k)
                    m=anns[j][k]
                    pairs_prior.append((patient,LEADS[j],p,int(m[0]),int(m[2]),bool(m[0]<=p<m[2])))
        matched_beats = 0
        counts=Counter()
        total=len(anns[2])
        for ref in anns[2]:
            marks,reason=match_beat(anns,ref)
            if reason:
                counts[reason]+=1
                continue
            baseline_end=int(min(marks[ix,0])-5)
            baseline_start=baseline_end-20
            end=int(max(marks[:,2]))
            if baseline_start<0 or end>len(signal):
                counts['unavailable_context']+=1
                continue
            context=signal[baseline_start:end]
            if not np.isfinite(context).all() or (digital[baseline_start:end]==32767).any():
                counts['nonfinite_or_rail']+=1
                continue
            if any(np.ptp(signal[on:off,j])<=1 for j,(on,_,off) in enumerate(marks)):
                counts['flat_qrs']+=1
                continue
            centered=signal-np.median(signal[baseline_start:baseline_end],axis=0)
            anchor, stop = int(ref[1]), int(ref[2])
            autos=[d for d in eligible if max(marks[:,0])<=d[0]<min(marks[:,2])]
            automatic=-1
            if len(autos)==1:
                ap,ao,af=autos[0]
                context0=digital[af-20:af]
                if not np.isin(context0,[-32768,32767]).any():
                    automatic=af
                    matched_beats += 1
            row={'patient':patient,'reference_peak':anchor,'set':'train' if patient in development else 'test',
                 'cv_fold':folds[patient],'baseline_start':baseline_start,'baseline_stop':baseline_end,
                 'auto_peak':int(autos[0][0]) if automatic>=0 else -1,'auto_end':int(automatic)}
            for j,(on,p,off) in enumerate(marks):
                row.update({f'{LEADS[j]}_start':int(on),f'{LEADS[j]}_peak':int(p),f'{LEADS[j]}_stop':int(off)})
            cases.append(row)
            block=[]; alt=[]; full=[]
            for j in range(1,5):
                on,_,off=marks[j]
                channels=ix+[j]
                block.append(centered[off-20:off,channels])
                alt.append(centered[automatic-20:automatic,channels] if automatic>=0 else np.full((20,3),np.nan))
                full.append(centered[on:off,channels])
            windows.append(block);auto_windows.append(alt);fullqrs.append(full)
            raw_examples[(patient,anchor)]=centered[max(0,int(ref[0])-25):min(len(signal),stop+25),[0,5,2]]
            counts['accepted']+=1
        detector_flow.append({
            'patient': patient, 'set': 'train' if patient in development else 'test',
            'energy_peaks': energy_peaks, 'border_exclusions': border_exclusions,
            'interior_peaks': energy_peaks - border_exclusions, 'bounded': len(detected),
            'quality_eligible': len(eligible), 'matched': matched_beats,
        })
        assert sum(counts.values())==total
        flow.append({'patient':patient,'set':'train' if patient in development else 'test','cv_fold':folds[patient],
                     'V3_annotated':total,'six_lead_eligible':counts['accepted'],
                     **{f'n_{key}':counts[key] for key in ['missing_annotation','ambiguous_annotation','invalid_marks','no_common_qrs','terminal_window_outside_qrs','unavailable_context','nonfinite_or_rail','flat_qrs']},
                     **{f'annotated_{lead}':len(marks) for lead,marks in zip(LEADS,anns)}})
    cases=pd.DataFrame(cases)
    assert not cases.duplicated(['patient','reference_peak']).any()
    for lead in LEADS:
        assert not cases.duplicated(['patient',lead+'_peak']).any()
    pd.DataFrame(flow).to_csv(directory/'participant_flow.csv',index=False)
    cases.to_csv(directory/'beat_windows.csv',index=False)
    pd.DataFrame(detector_flow).to_csv(directory/'detector_flow_by_record.csv', index=False)
    pd.DataFrame(pairs_prior,columns=['patient','lead','peak','manual_start','manual_stop','inside']).to_csv(directory/'historical_anchor_matches.csv',index=False)
    return cases,np.array(windows),np.array(auto_windows),fullqrs,raw_examples


def quantile_example(frame, q):
    """Break numerical ties within 1e-10 nominal units by record and peak."""
    distance = (frame.A - frame.A.quantile(q)).abs()
    tied = frame.loc[distance <= distance.min() + 1e-10]
    return tied.sort_values(['patient', 'reference_peak']).iloc[0]


def fits(block, ids, rmse=False):
    """Equal weight to patients, beats within each patient, then samples."""
    _,idx,n=np.unique(ids,return_inverse=True,return_counts=True)
    weights=1/(len(n)*n[idx])
    out=np.empty((4,4,2))
    for j in range(4):
        sample=block[:,j]
        moments=np.einsum('nti,ntj->nij',sample,sample)/sample.shape[1]
        avg=np.einsum('n,nij->ij',weights,moments)
        g,h=avg[:2,:2],avg[:2,2]
        def loss(w):
            if not rmse:
                return w@g@w-2*w@h+avg[2,2]
            vector=np.r_[w,-1.]
            per=np.einsum('i,nij,j->n',vector,moments,vector)
            return weights@np.sqrt(np.maximum(per,0))
        def omega(angle): return np.array([np.cos(angle),np.sin(angle)])
        angles=np.linspace(-np.pi,np.pi,721)[:-1]
        values=np.array([loss(omega(a)) for a in angles])
        delta=2*np.pi/len(angles)
        minima=np.flatnonzero((values<=np.roll(values,1)) & (values<=np.roll(values,-1)))
        optimum=min((minimize_scalar(lambda t:loss(omega(t)),bounds=(angles[k]-delta,angles[k]+delta),
                                     method='bounded',options={'xatol':1e-13}) for k in minima),key=lambda fit:fit.fun)
        out[j,0]=omega(optimum.x)
        singles=[]
        for k,unit in enumerate(np.eye(2)):
            gain=h[k]/g[k,k] if g[k,k]>0 else 0.
            if rmse:
                gain=minimize_scalar(lambda scale:loss(scale*unit),method='brent').x
            singles.append(gain*unit)
        out[j,1]=min(singles,key=loss)
        free=np.linalg.lstsq(g,h,rcond=1e-12)[0]
        if rmse:
            fit=minimize(loss,free,method='Nelder-Mead',options={'maxiter':2000,'xatol':1e-9,'fatol':1e-9})
            assert fit.success
            free=fit.x
        out[j,2]=free
        out[j,3]=min(np.vstack([np.eye(2),-np.eye(2)]),key=loss)
    return out


def score(block,coeff):
    predicted=np.einsum('nltc,lmc->nltm',block[:,:,:,:2],coeff)
    return np.sqrt(np.mean((predicted-block[:,:,:,2,None])**2,axis=2))


def all_intervals(frame,by='lead'):
    records=frame.groupby(['patient',by])[frame.select_dtypes('number').columns.difference(['patient','reference_peak']).tolist()].mean()
    out=[]
    for name,series in [('Overall',records.groupby('patient').mean()),*records.groupby(level=by)]:
        values=series.to_numpy()
        rng=np.random.default_rng(SEED)
        samples=[]
        for _ in range(50):
            pick=rng.integers(len(values),size=(100,len(values)))
            samples.append(values[pick].mean(axis=1))
        lo,hi=np.quantile(np.concatenate(samples),[.025,.975],axis=0)
        for k,col in enumerate(series.columns):
            out.append([name,col,len(series),values[:,k].mean(),lo[k],hi[k]])
    return pd.DataFrame(out,columns=['lead','measure','patients','mean','lo','hi'])


def run(root,out):
    out.mkdir(parents=True,exist_ok=True)
    cases,block,automatic,full,examples=extract(root,out)
    ids=cases.patient.to_numpy();train=cases['set'].eq('train').to_numpy();test=~train
    assert set(ids[train]).isdisjoint(ids[test])
    w=fits(block[train],ids[train]);wr=fits(block[train],ids[train],True)
    dump(out/'model.json',{'train_ids':sorted(set(map(int,ids[train]))),'targets':TARGETS,'inputs':['V1','V6'],'models':MODELS,'mse_weights':w.tolist(),'rmse_weights':wr.tolist()})
    frozen=json.loads((out/'model.json').read_text())
    w=np.asarray(frozen['mse_weights']);wr=np.asarray(frozen['rmse_weights'])
    cv=np.empty((len(block),4,4))
    for fold in range(5):
        hold=cases.cv_fold.eq(fold).to_numpy()
        assert set(ids[hold]).isdisjoint(ids[~hold])
        cv[hold]=score(block[hold],fits(block[~hold],ids[~hold]))
    cvrows=[]
    for i,r in enumerate(cases.itertuples()):
        for j,lead in enumerate(TARGETS):
            a,b,c,u=cv[i,j];cvrows.append([r.patient,r.reference_peak,lead,r.cv_fold,a,b,c,u,b-a])
    cvframe=pd.DataFrame(cvrows,columns=['patient','reference_peak','lead','fold','A','B','C','U','difference'])
    cvframe.to_csv(out/'cross_validation_observations.csv',index=False)
    cvmeans=cvframe.groupby(['patient','lead']).difference.mean()
    pd.concat([pd.Series({'Overall':cvmeans.groupby('patient').mean().mean()}),cvmeans.groupby('lead').mean()]).rename('difference').to_csv(out/'cross_validation_means.csv')
    testcases=cases.loc[test]
    primary=score(block[test],w);aligned=score(block[test],wr);alt=score(automatic[test],w)
    rows=[]; paired=[]
    inds=np.flatnonzero(test)
    for k,(i,record) in enumerate(zip(inds,testcases.itertuples())):
        for j,lead in enumerate(TARGETS):
            a,b,c,u=primary[k,j]
            y=block[i,j,:,2]; x=block[i,j,:,:2]
            oracle=x@np.linalg.lstsq(x,y,rcond=1e-12)[0]
            d=np.sqrt(np.mean((oracle-y)**2))
            assert d<=min(a,b,c,u)+1e-7
            den=np.linalg.cond(x)
            observed=full[i][j][:,2];estimated=full[i][j][:,:2]@w[j,0]
            rvalue=np.corrcoef(observed,estimated)[0,1] if min(np.std(observed),np.std(estimated))>0 else np.nan
            row=dict(patient=record.patient,reference_peak=record.reference_peak,lead=lead,
                     A=a,B=b,C=c,U=u,D=d,BA=b-a,BC=b-c,UA=u-a,AD=a-d,energy_A=a*a,energy_D=d*d,
                     aligned_BA=aligned[k,j,1]-aligned[k,j,0],aligned_BC=aligned[k,j,1]-aligned[k,j,2],
                     correlation=rvalue,condition=den)
            rows.append(row)
            if record.auto_end>=0:
                aa,ab=alt[k,j,:2]
                f=getattr(record,lead+'_stop')
                paired.append(dict(patient=record.patient,reference_peak=record.reference_peak,lead=lead,
                    manual_A=a,manual_B=b,auto_A=aa,auto_B=ab,auto_BA=ab-aa,manual_BA=b-a,
                    change_A=a-aa,change_B=b-ab,change_BA=(b-a)-(ab-aa),bias_ms=2*(record.auto_end-f),
                    absolute_ms=2*abs(record.auto_end-f)))
    frame=pd.DataFrame(rows); timing=pd.DataFrame(paired)
    frame.to_csv(out/'test_observations.csv',index=False)
    timing.to_csv(out/'matched_windows.csv',index=False)
    summary=all_intervals(frame.drop(columns=['condition','correlation']));summary.to_csv(out/'model_effects.csv',index=False)
    all_intervals(timing).to_csv(out/'endpoint_effects.csv',index=False)
    pa=frame.groupby('patient').A.mean();keep=pa.index[pa.le(pa.quantile(.99))]
    all_intervals(frame.loc[frame.patient.isin(keep),['patient','lead','BA']]).to_csv(out/'patient_influence.csv',index=False)
    thresholds=[]
    for rc in [.9,.95,.99]:
        for cut in [50,100,200]:
            yes=frame.correlation.ge(rc)
            thresholds.append([rc,cut,len(frame),int(frame.correlation.notna().sum()),int(yes.sum()),int((yes & frame.A.ge(cut)).sum())])
    pd.DataFrame(thresholds,columns=['min_r','min_rmse','pairs','defined','high_r','both']).to_csv(out/'thresholds.csv',index=False)
    example_rows=[]
    for q in [.5,.99]:
        sub=frame[frame.lead=='V3'].sort_values(['patient','reference_peak'])
        row=quantile_example(sub, q)
        ix0=cases.index[(cases.patient==row.patient)&(cases.reference_peak==row.reference_peak)][0]
        marks=cases.loc[ix0]; v=examples[(row.patient,row.reference_peak)]
        ix=np.arange(len(v))+max(0,marks.V3_start-25)
        for t,signal in zip(ix,v):
            example_rows.append([q,int(row.patient),int(row.reference_peak),int(t),int(marks.V3_stop),int(marks.auto_end),
                                 signal[2],signal[:2]@w[1,0],signal[:2]@w[1,1],row.A])
    pd.DataFrame(example_rows,columns=['q','patient','peak','sample','end','auto_end','measured','A','B','rmse']).to_csv(out/'example_traces.csv',index=False)
    print(f'{train.sum()} training beats, {test.sum()} test beats, {timing.shape[0]} paired test observations.')
    print(summary.query("measure=='BA'").to_string(index=False))


if __name__=='__main__':
    p=argparse.ArgumentParser(description=__doc__)
    p.add_argument('ludb',type=Path);p.add_argument('output',type=Path)
    a=p.parse_args();run(a.ludb,a.output)
```
