## Supplementary appendix, analysis code and reproducibility data for "Reconstructing the range-normalized terminal QRS from V1 and V6 using the time-embedded 3D ECG": Analysis_Plan.md

```
# Analysis plan for annotated QRS complexes in LUDB 1.0.1

English translation of the plan recorded on 13 November 2026, before the models for the revised analysis were fitted. The earlier study had already examined LUDB.

1. Use LUDB for both model development and evaluation. For each annotated V3 QRS, require one QRS with onset, peak and end in each of V1–V6, within 100 ms of the V3 peak, with a unique reverse match. Require an interval common to all six annotations. The 20 terminal samples in each target (V2–V5) must fall within its own annotated QRS. Exclude nonfinite signals, reserved digital codes, a positive rail in the analysis context and flat QRS signals. Determine primary eligibility from annotations alone.
2. Sort the SHA-256 values of the string `LUDB-QRS-confirmed-v1|` followed by the decimal recording ID. Assign the first 120 participants to development and the last 80 to testing. Use the same coefficients for all test participants. The patient is the primary unit of inference. This is an internal test in a database previously studied by the investigators.
3. Centre each of the six signals using the median of 20 samples, leaving five samples before the earlier annotated onset in V1 or V6. Fit the unit-norm projection, the best single lead with free gain, the best unit-gain single lead and the two-input model with free gains exclusively in development. Estimate coefficients separately for each target with zero intercepts. Minimize mean squared error with equal weight for each participant and for each beat within a participant. Score RMSE per window and average within patients and then across patients. Obtain percentile intervals from 5,000 resamples of test patients. The primary contrast is the global B-minus-A difference. Secondary intervals are descriptive.
4. Compare both endpoints in test beats with one eligible V1/V6 detection inside all six annotated QRS intervals. Hold beat, baseline, models and weights fixed. Only annotated beats enter this comparison. Count the earlier study's pairs whose anchor fell within the QRS of the target lead.
5. Examine gain restrictions, direct training on window RMSE, extreme errors and fivefold patient-level cross-validation. Allocate every fifth identifier in the same ordering to one fold of 40 participants. Examine retrospective fits to individual windows, full-QRS correlation and terminal error. Select typical and high-error V3 examples by percentile. Document eligibility and exclusions without replacing participants.
```
