## Supplementary appendix, analysis code and reproducibility data for "Reconstructing the range-normalized terminal QRS from V1 and V6 using the time-embedded 3D ECG": annotated_baseline_sensitivity.py

```
"""Post hoc baseline sensitivity on the fixed LUDB split.

Usage: python annotated_baseline_sensitivity.py LUDB_RELEASE RESULTS_DIRECTORY
Inputs in RESULTS_DIRECTORY: beat_windows.csv, model.json. Outputs: linea_base_*.csv.
All stop indices are exclusive. Each baseline is the median of 20 samples.
"""
import argparse
import json
from pathlib import Path

import numpy as np
import pandas as pd
import wfdb
from scipy.optimize import brentq

LEADS = [f"V{i}" for i in range(1, 7)]
TARGETS = LEADS[1:5]
MODEL_NAMES = ["A", "B", "C", "U"]
POLICIES = ["inputs_10ms", "six_leads_10ms", "inputs_30ms"]


def coefficients(blocks, ids):
    """Independent unit-circle, one-channel, unrestricted and axis-only solutions."""
    _, patient_index, counts = np.unique(ids, return_inverse=True, return_counts=True)
    weight = 1 / (len(counts) * counts[patient_index] * blocks.shape[1])
    scale = np.sqrt(np.repeat(weight, blocks.shape[1]))
    weighted = blocks.reshape(-1, 3) * scale[:, None]
    x = weighted[:, :2]
    y = weighted[:, 2]
    gram = x.T @ x
    cross = x.T @ y
    eigenvalues, directions = np.linalg.eigh(gram)
    projected = directions.T @ cross

    # The non-degenerate branch below applies to all 12 LUDB fits.
    if eigenvalues[0] <= 0 or abs(projected[0]) <= 1e-9:
        raise ValueError("Degenerate unit-circle problem requires a separate solution.")
    def constraint(multiplier):
        return np.sum((projected / (eigenvalues + multiplier)) ** 2) - 1

    low = np.nextafter(-eigenvalues[0], np.inf)
    high = max(1.0, np.abs(cross).sum() + eigenvalues.sum())
    multiplier = brentq(constraint, low, high)
    unit = directions @ (projected / (eigenvalues + multiplier))
    single = np.diag(cross / np.diag(gram))
    free = np.linalg.lstsq(x, y, rcond=None)[0]
    axes = np.concatenate([np.eye(2), -np.eye(2)])
    def loss(w):
        return np.sum((x @ w - y) ** 2)
    return np.array([unit, min(single, key=loss), free, min(axes, key=loss)])


def collect(source, windows):
    metadata, all_blocks, collisions = [], [], []
    for patient, group in windows.groupby("patient", sort=True):
        path = source / "data" / str(patient)
        record = wfdb.rdrecord(str(path), physical=False)
        order = [list(map(str.upper, record.sig_name)).index(name) for name in LEADS]
        if record.fs != 500 or any(record.units[k].lower() != "mv" or record.fmt[k] != "16" for k in order):
            raise ValueError(f"Unexpected signal units, rate or format for record {patient}.")
        digital = record.d_signal[:, order]
        volts = 1000 * (digital.astype(float) - np.asarray(record.baseline)[order]) / np.asarray(record.adc_gain)[order]
        for beat in group.itertuples(index=False):
            index = (patient, beat.reference_peak, beat.set)
            metadata.append(index)
            onsets = np.array([getattr(beat, lead + "_start") for lead in LEADS])
            offsets = np.array([getattr(beat, lead + "_stop") for lead in LEADS])
            input_onset = onsets[[0, 5]].min()
            stops = [input_onset - 5, onsets.min() - 5, input_onset - 15]
            if (stops[0] - 20, stops[0]) != (beat.baseline_start, beat.baseline_stop):
                raise ValueError(f"Published baseline mismatch for {index}.")
            baselines = []
            for policy, stop in zip(POLICIES, stops):
                start = stop - 20
                if start < 0 or stop > len(volts) or np.isin(digital[start:stop], [-32768, 32767]).any():
                    raise ValueError(f"Unavailable baseline for {index}, {policy}.")
                baseline = np.median(volts[start:stop], axis=0)
                blocks = []
                for j in range(1, 5):
                    finish = offsets[j]
                    overlap = max(0, min(stop, finish) - max(start, onsets[j]))
                    collisions.append((*index, policy, LEADS[j], int(overlap)))
                    channels = [0, 5, j]
                    blocks.append(volts[finish - 20:finish, channels] - baseline[channels])
                baselines.append(blocks)
            all_blocks.append(baselines)
    meta = pd.DataFrame(metadata, columns=["patient", "peak", "set"])
    overlaps = pd.DataFrame(collisions, columns=[*meta.columns, "policy", "lead", "overlap_samples"])
    return meta, np.asarray(all_blocks), overlaps


def summarize(effect):
    effect = effect.copy()
    effect["BA"] = effect.B - effect.A
    grouped = effect.groupby(["patient", "lead"])[MODEL_NAMES + ["BA"]].mean()
    lead_tables = [(lead, grouped.xs(lead, level="lead")) for lead in TARGETS]
    lead_tables.append(("Overall", grouped.groupby(level="patient").mean()))
    rows = []
    for lead, people in lead_tables:
        values = people.BA.to_numpy()
        rng = np.random.default_rng(20261113)
        draws = rng.integers(len(people), size=(5000, len(people)))
        ci = np.quantile(values[draws].mean(axis=1), [.025, .975])
        rows.append((lead, len(people), *people.mean().to_numpy(), *ci))
    return rows


def compare(source, results):
    model = json.loads((results / "model.json").read_text())
    if (model["inputs"], model["targets"], model["models"]) != (["V1","V6"], TARGETS, MODEL_NAMES):
        raise ValueError("Unexpected input, target or model ordering.")
    frozen = np.array(model["mse_weights"])
    windows = pd.read_csv(results / "beat_windows.csv")
    meta, blocks, overlaps = collect(source, windows)
    development = meta.set.eq("train").to_numpy()
    held_out = meta.set.eq("test").to_numpy()
    if (development & held_out).any() or not (development | held_out).all():
        raise ValueError("Invalid development/test labels.")
    if set(meta.loc[development, "patient"]) != set(model["train_ids"]) or set(model["train_ids"]) & set(meta.loc[held_out, "patient"]):
        raise ValueError("Unexpected participant allocation.")
    rows, fitted = [], []
    for k, policy in enumerate(POLICIES):
        weights = np.array([coefficients(blocks[development, k, j], meta.loc[development, "patient"]) for j in range(4)])
        if k == 0:
            np.testing.assert_allclose(weights, frozen, rtol=0, atol=2e-7)
        for j, lead in enumerate(TARGETS):
            fitted.extend([(policy, lead, name, *w) for name, w in zip(MODEL_NAMES, weights[j])])
        for source_name, values in [("original_frozen", frozen), ("development_refit", weights)]:
            data = blocks[held_out, k]
            predictions = np.einsum("blti,lmi->bltm", data[:, :, :, :2], values)
            rmse = np.sqrt(np.mean((predictions - data[:, :, :, 2, None])**2, axis=2))
            errors = pd.DataFrame(rmse.reshape(-1, 4), columns=MODEL_NAMES)
            errors["lead"] = np.tile(TARGETS, held_out.sum())
            errors["patient"] = np.repeat(meta.loc[held_out, "patient"].to_numpy(), 4)
            rows.extend([(policy, source_name, *r) for r in summarize(errors)])
    pd.DataFrame(rows, columns=["policy", "fit", "lead", "patients", *MODEL_NAMES, "BA", "BA_ci_low", "BA_ci_high"]).to_csv(results / "baseline_effects.csv", index=False)
    pd.DataFrame(fitted, columns=["policy","lead","model","coef_V1","coef_V6"]).to_csv(results / "baseline_coefficients.csv", index=False)
    keyed = overlaps.groupby(["set","policy","lead"]).overlap_samples
    by_lead = keyed.agg(denominator="size", overlapping=lambda x: x.gt(0).sum(), max_samples="max").reset_index()
    any_lead = overlaps.groupby(["set","policy","patient","peak"]).overlap_samples.max().groupby(level=["set","policy"]).agg(denominator="size", overlapping=lambda x: x.gt(0).sum(), max_samples="max").reset_index()
    any_lead["lead"] = "Any_target_per_beat"
    pd.concat([by_lead, any_lead], ignore_index=True).to_csv(results / "baseline_overlap.csv", index=False)


if __name__ == "__main__":
    parser = argparse.ArgumentParser(description=__doc__)
    parser.add_argument("source", type=Path)
    parser.add_argument("results", type=Path)
    args = parser.parse_args()
    compare(args.source, args.results)
```
