## Supplementary appendix, analysis code and reproducibility data for "Reconstructing the range-normalized terminal QRS from V1 and V6 using the time-embedded 3D ECG": automatic_baseline_sensitivity.py

```
"""Score the paired automatic windows with alternative baseline timings."""
import argparse
import json
from pathlib import Path

import numpy as np
import pandas as pd
import wfdb

from signal_processing import detect


def baseline_sensitivity(source, results):
    windows = pd.read_csv(results / "beat_windows.csv")
    paired = windows.loc[(windows["set"] == "test") & (windows.auto_end >= 0)]
    reference = pd.read_csv(results / "matched_windows.csv").set_index(["patient", "reference_peak", "lead"])
    model = json.loads((results / "model.json").read_text())
    leads = [*model["inputs"], *model["targets"]]
    weights = np.asarray(model["mse_weights"])[:, :2]
    rows = []
    for patient, group in paired.groupby("patient"):
        record = wfdb.rdrecord(str(source / "data" / str(patient)))
        names = [name.upper() for name in record.sig_name]
        cols = [names.index(lead) for lead in leads]
        if record.fs != 500 or any(record.units[col].lower() != "mv" for col in cols):
            raise ValueError(f"Unexpected calibration in record {patient}")
        signal = record.p_signal[:, cols] * 1000
        candidates, *_ = detect(signal[:, :2])
        onset_map = {(peak, stop): onset for peak, onset, stop in candidates}
        for beat in group.itertuples():
            onset = onset_map[(beat.auto_peak, beat.auto_end)]
            manual = np.median(signal[beat.baseline_start:beat.baseline_stop], axis=0)
            auto = np.median(signal[onset-25:onset-5], axis=0)
            window = signal[beat.auto_end-20:beat.auto_end]
            if window.shape != (20,len(leads)) or not np.isfinite(np.r_[manual, auto]).all():
                raise ValueError(f"Invalid matched window in record {patient}")
            for method, inputs, targets in [
                ("annotated", manual[:2], manual[2:]),
                ("automatic_inputs", auto[:2], manual[2:]),
                ("automatic_all", auto[:2], auto[2:]),
            ]:
                centred_inputs = window[:, :2] - inputs
                for j, lead in enumerate(model["targets"]):
                    prediction = centred_inputs @ weights[j].T
                    target = window[:, [j+2]] - targets[j]
                    a, b = np.sqrt(np.mean((prediction - target)**2, axis=0))
                    if method == "annotated":
                        expected = reference.loc[(patient, beat.reference_peak, lead)]
                        np.testing.assert_allclose([a, b], [expected.auto_A, expected.auto_B])
                    rows.append([patient, beat.reference_peak, lead, method, a, b, b-a])
    errors = pd.DataFrame(rows,columns=["patient","reference_peak","lead","baseline","A","B","BA"])
    by_patient = errors.groupby(["baseline","patient","lead"])[["A","B","BA"]].mean()
    overall = by_patient.groupby(["baseline","patient"]).mean().assign(lead="Overall").set_index("lead",append=True)
    summary = pd.concat([by_patient,overall]).groupby(["baseline","lead"]).mean()
    summary.to_csv(results/"automatic_baseline_sensitivity.csv")


if __name__ == "__main__":
    parser = argparse.ArgumentParser(description=__doc__)
    parser.add_argument("source", type=Path)
    parser.add_argument("results", type=Path)
    options = parser.parse_args()
    baseline_sensitivity(options.source, options.results)
```
