## Supplementary appendix, analysis code and reproducibility data for "Reconstructing the range-normalized terminal QRS from V1 and V6 using the time-embedded 3D ECG": beat_selection.py

```
"""Count source QRS markers, matched windows and pacing labels by record."""
import argparse
from pathlib import Path

import numpy as np
import pandas as pd
import wfdb

from analysis import QRS, TARGETS


def summarise(source, results):
    flow = pd.read_csv(results / "participant_flow.csv").set_index("patient")
    pacing = pd.read_csv(results / "pacing_exclusions.csv").set_index("patient")
    windows = pd.read_csv(results / "beat_windows.csv")
    rows = []
    for patient, row in flow.iterrows():
        marks = wfdb.rdann(str(source / "data" / str(patient)), "v3")
        peaks = sum(symbol in QRS for symbol in marks.symbol)
        complete = int(row.V3_annotated)
        beats = windows.loc[windows.patient == patient]
        paired = int((beats.auto_end >= 0).sum())
        if peaks < complete or len(beats) != row.six_lead_eligible:
            raise ValueError(f"Inconsistent QRS counts in record {patient}")
        rows.append([patient, row["set"], bool(pacing.loc[patient, "ventricular_pacing_label"]),
                     peaks, peaks-complete, complete, complete-len(beats), len(beats), paired])
    pd.DataFrame(rows, columns=["patient","set","ventricular_pacing_label","marked_V3_peak",
        "V3_without_complete_triplet","complete_V3","no_six_lead_match","eligible","matched"]
        ).to_csv(results / "qrs_selection.csv", index=False)

    paired = windows.loc[(windows["set"] == "test") & (windows.auto_end >= 0)]
    rows = []
    for lead in TARGETS:
        delta = paired.auto_end - paired[lead + "_stop"]
        before_start = paired.auto_end - 20 < paired[lead + "_start"]
        overlap = np.maximum(20 - np.abs(delta), 0)
        rows.append([lead,len(delta),int((delta<0).sum()),int((delta==0).sum()),
                     int((delta>0).sum()),int(before_start.sum()),int((overlap==0).sum())])
    pd.DataFrame(rows, columns=["lead","matched","early","equal","late","before_onset",
        "no_terminal_overlap"]).to_csv(results / "window_positions.csv", index=False)


if __name__ == "__main__":
    parser = argparse.ArgumentParser(description=__doc__)
    parser.add_argument("source", type=Path)
    parser.add_argument("results", type=Path)
    args = parser.parse_args()
    summarise(args.source, args.results)
```
