## Supplementary appendix, analysis code and reproducibility data for "Reconstructing the range-normalized terminal QRS from V1 and V6 using the time-embedded 3D ECG": bootstrap_precision.py

```
"""Sensitivity of the secondary A-minus-C interval to Monte Carlo sampling."""
import argparse
from pathlib import Path

import numpy as np
import pandas as pd

from inference import SEED


def compare(results):
    obs = pd.read_csv(results / "test_observations.csv")
    delta = (obs.A - obs.C).groupby(obs.patient).mean().to_numpy() / 10
    stored = pd.read_csv(results / "additional_sensitivity_analyses.csv").query(
        "analysis == 'A_minus_free_two_input' and lead == 'Overall'").iloc[0]
    rows = [["original_sequence", SEED + 1, 5000, stored["mean"]/10, stored.low/10, stored.high/10]]
    for label, seed, n in [("primary_seed", 20261113, 5000), ("extended", 251113, 200000)]:
        rng = np.random.default_rng(seed)
        values = np.concatenate([rng.choice(delta, (1000,len(delta))).mean(axis=1)
                                 for _ in range(n//1000)])
        lo, hi = np.quantile(values,[.025,.975])
        rows.append([label, seed, n, delta.mean(), lo, hi])
    pd.DataFrame(rows, columns=["draw","seed","replicates","difference_pp","ci_low_pp",
                                 "ci_high_pp"]).to_csv(results/"bootstrap_precision.csv", index=False)


if __name__ == "__main__":
    parser = argparse.ArgumentParser(description=__doc__)
    parser.add_argument("results", type=Path)
    compare(parser.parse_args().results)
```
