## Supplementary appendix, analysis code and reproducibility data for "Reconstructing the range-normalized terminal QRS from V1 and V6 using the time-embedded 3D ECG": build_figures_and_appendix.py

```
"""Generate the study figures and supplementary appendix from the LUDB results."""
import json
import subprocess
import sys
from pathlib import Path
import numpy as np
import pandas as pd
import matplotlib
matplotlib.use('Agg')
import matplotlib.pyplot as plt

from plot_trace import plot_trace
from geometry import plot as plot_geometry

HERE=Path(__file__).resolve().parent

def publish(results,docs):
    docs.mkdir(parents=True,exist_ok=True)
    # Source outcomes retain the historical header scale. One percentage
    # point of the 10-second range is ten nominal microvolts in LUDB 1.0.1.
    def get(name):
        data = pd.read_csv(results / name)
        units = {
            "model_effects.csv": ["mean", "lo", "hi"],
            "endpoint_effects.csv": ["mean", "lo", "hi"],
            "patient_influence.csv": ["mean", "lo", "hi"],
            "previous_subset_effects.csv": ["mean", "lo", "hi"],
            "cross_validation_means.csv": ["difference"],
            "paired_inference.csv": ["difference", "bonf_low", "bonf_high",
                "ci95_t_low", "ci95_t_high", "loo_low", "loo_high"],
            "bootstrap_refit_intervals.csv": ["low", "high"],
            "additional_sensitivity_analyses.csv": ["mean", "low", "high"],
            "one_sample_sensitivity.csv": ["BA"],
            "high_correlation_example.csv": ["measured", "A", "B", "rmse"],
            "example_traces.csv": ["measured", "A", "B", "rmse"],
            "six_lead_example.csv": ["omitted_range_uV"],
        }
        if name in units:
            mask = np.ones(len(data), dtype=bool)
            if "measure" in data:
                mask = ~data.measure.isin(["bias_ms", "absolute_ms", "energy_D", "energy_A"])
            fields = units[name]
            data.loc[mask, fields] = data.loc[mask, fields] / 10
        return data
    def n(x):return f'{int(x):,}'
    def v(x):return f'{float(x):.2f}'
    def ci(tab,lead,measure):
        row=tab.loc[(lead,measure)]
        return f'{v(row["mean"])} [{v(row.lo)}, {v(row.hi)}]'
    def mean(tab,lead,measure):return v(tab.loc[(lead,measure),'mean'])
    def lines(matrix):return '\n'.join(' & '.join(map(str,row))+r' \\' for row in matrix)
    tab=get('model_effects.csv').set_index(['lead','measure'])
    tm=get('endpoint_effects.csv').set_index(['lead','measure'])
    tr=get('patient_influence.csv').set_index(['lead','measure'])
    cv=get('cross_validation_means.csv').set_index('Unnamed: 0').difference
    prior=get('previous_subset_effects.csv').set_index(['lead','measure'])
    g=get('beat_windows.csv');f=get('participant_flow.csv');p=get('test_observations.csv')
    t=get('matched_windows.csv'); ex=get('example_traces.csv'); bridge=get('historical_anchor_matches.csv')
    thresholds=get('thresholds.csv'); z=thresholds.query('min_r==.95 and min_rmse==100').iloc[0]
    train=g[g['set']=='train'];test=g[g['set']=='test']
    leads=['Overall','V2','V3','V4','V5']
    w=np.array(json.loads((results/'model.json').read_text())['mse_weights'])
    flow=[]
    for name,fn in [('Assigned patients',lambda d:len(d)),('Evaluable patients',lambda d:(d.six_lead_eligible>0).sum()),('Annotated V3 QRS',lambda d:d.V3_annotated.sum()),('No six-lead match',lambda d:d.n_missing_annotation.sum()),('Eligible beats',lambda d:d.six_lead_eligible.sum()),('Target windows',lambda d:4*d.six_lead_eligible.sum())]:
        flow.append([name,*[n(fn(data)) for data in [f[f['set']=='train'],f[f['set']=='test'],f]]])
    selection = get("qrs_selection.csv")
    for title, field in reversed([("Marked V3 peaks","marked_V3_peak"),
                                  ("Incomplete V3 triplet","V3_without_complete_triplet")]):
        flow.insert(2,[title,*[n(part[field].sum()) for part in
                       [selection[selection["set"]=="train"],selection[selection["set"]=="test"],selection]]])
    flow[4][0] = "Complete V3 triplets"
    tokens=dict(NTRAIN=n(train.patient.nunique()),NTEST=n(test.patient.nunique()),NREF=n(f.V3_annotated.sum()),NBEATS=n(len(g)),NPAT=n(g.patient.nunique()),DROP=n(f.n_missing_annotation.sum()),BTEST=n(len(test)),BTRAIN=n(len(train)),NOBS=n(len(p)),A=mean(tab,'Overall','A'),B=mean(tab,'Overall','B'),PRIMARY=ci(tab,'Overall','BA'),V2CI=ci(tab,'V2','BA'),PAIREDB=n(len(t.drop_duplicates(['patient','reference_peak']))),PAIREDP=n(t.patient.nunique()),PAIREDOBS=n(len(t)),DA=mean(tm,'Overall','auto_BA'),DM=mean(tm,'Overall','manual_BA'),TIMECI=ci(tm,'Overall','change_BA'),MAE=mean(tm,'Overall','absolute_ms'),BIAS=v(-tm.loc[('Overall','bias_ms'),'mean']),TRIM=ci(tr,'Overall','BA'),CV=v(cv.Overall),FREE=mean(tab,'Overall','C'),ORACLE=mean(tab,'Overall','D'),FRAC=v(100*tab.loc[('Overall','energy_D'),'mean']/tab.loc[('Overall','energy_A'),'mean']),CONDNUM=v(p.groupby('patient').condition.median().median()),BOTH=n(z.both),HIGH=n(z.high_r),BOTHPC=v(100*z.both/z.pairs),CONDPC=v(100*z.both/z.high_r),WIN=n(p.groupby('patient').BA.mean().gt(0).sum()),OLDALL=n(len(bridge)),OLDIN=n(bridge.inside.sum()),PRIORN=n(len(get('previous_subset.csv'))),PRIORP=n(prior.loc[('Overall','BA'),'patients']),PRIORCI=ci(prior,'Overall','BA'),FLOWS=lines(flow))
    for lead in leads[2:]:tokens[lead]=mean(tab,lead,'BA')
    inference = get("paired_inference.csv").set_index(["analysis","lead"])
    refit = get("bootstrap_refit_intervals.csv").set_index("lead")
    extra = get("additional_sensitivity_analyses.csv").set_index(["analysis","lead"])
    def ptex(prob):
        if prob >= .001:
            return f"{prob:.3f}"
        mantissa, exponent = f"{prob:.2e}".split("e")
        return "$" + mantissa + r"\times10^{" + str(int(exponent)) + "}$"
    def limits(row, low="low", high="high"):
        return f"[{v(row[low])}, {v(row[high])}]"
    def bootstrap_result(row):
        return v(row["mean"]) + " " + limits(row)
    pp = inference.loc["projection"]
    tt = inference.loc["timing"]
    tokens.update(PGLOBAL=ptex(pp.loc["Overall","p"]), TGLOBAL=v(pp.loc["Overall","t"]),
                  TIMINGP=ptex(tt.loc["Overall","p"]), V3CLOCKP=ptex(tt.loc["V3","p"]),
                  V3CLOCKHOLM=ptex(tt.loc["V3","p_holm"]),
                  REFIT=limits(refit.loc["Overall"]), NOPACE=bootstrap_result(extra.loc[("nonpaced_recordings","Overall")]),
                  NOTRACE=bootstrap_result(extra.loc[("without_figure_S1_record","Overall")]),
                  FREEGAIN=bootstrap_result(extra.loc[("A_minus_free_two_input","Overall")]))
    tokens['TABLE1']=lines([[lead, *[mean(tab,lead,k) for k in ['A','B','BA']],
                            limits(tab.loc[(lead,"BA")],"lo","hi"),
                            ptex(pp.loc[lead, "p" if lead == "Overall" else "p_holm"])] for lead in leads])
    tokens['INFERENCE']=lines([[lead, int(pp.loc[lead,"df"]), f'{pp.loc[lead,"t"]:.2f}',
                              ptex(pp.loc[lead,"p"]), "--" if lead=="Overall" else ptex(pp.loc[lead,"p_holm"]),
                              "--" if lead=="Overall" else limits(pp.loc[lead],"bonf_low","bonf_high"),
                              limits(refit.loc[lead])] for lead in leads])
    tokens['CLOCKTEST']=lines([[lead, f'{tt.loc[lead,"t"]:.2f}', ptex(tt.loc[lead,"p"]),
                               "--" if lead=="Overall" else ptex(tt.loc[lead,"p_holm"]),
                               limits(tt.loc[lead],"ci95_t_low","ci95_t_high")] for lead in leads])
    tokens['OMIT']=limits(pp.loc["Overall"],"loo_low","loo_high")
    tokens['TABLE2']=lines([[lead,*[mean(tm,lead,'auto_'+k)+' / '+mean(tm,lead,'manual_'+k) for k in ['A','B','BA']],ci(tm,lead,'change_BA')] for lead in leads])
    tokens['COEFS']=lines([[lead,v(np.degrees(np.arctan2(w[j,0,1],w[j,0,0]))),*[f'{x:.4f}' for x in w[j,:3].flatten()]] for j,lead in enumerate(leads[1:])])
    tokens['GAIN']=lines([[lead,*[ci(tab,lead,k) for k in ['UA','BC','aligned_BA','aligned_BC']]] for lead in leads])
    tokens['ROBUST']=lines([[lead,mean(tab,lead,'BA'),ci(tr,lead,'BA'),v(cv[lead])] for lead in leads])
    tokens['TIMING']=lines([[lead,mean(tm,lead,'bias_ms'),mean(tm,lead,'absolute_ms'),ci(tm,lead,'change_A'),ci(tm,lead,'change_B')] for lead in leads])
    tokens['THRESH']=lines([[f'{x.min_r:.2f}',v(x.min_rmse / 10),n(x.high_r),n(x.both),v(100*x.both/x.pairs),v(100*x.both/x.high_r)] for x in thresholds.itertuples()])
    plt.rcParams.update({'font.family':'DejaVu Sans','font.size':9,'pdf.fonttype':42,'axes.spines.top':False,'axes.spines.right':False})
    high = get("high_correlation_example.csv")
    examples = list(ex.groupby("q")) + [(None, high)]
    fig,axes=plt.subplots(3,1,figsize=(7.8,6.6),sharey=True,layout='constrained')
    for ax,(q,d) in zip(axes,examples):
        time=2*(d['sample']-d.end)
        ax.axvspan(-40,0,color='#d5e8ea',label='Annotated terminal window')
        ax.axvline(0,color='#216a75',lw=1.4,zorder=2)
        if d.auto_end.iloc[0]>=0:ax.axvline(2*(d.auto_end.iloc[0]-d.end.iloc[0]),color='#72517c',ls='--',lw=1,zorder=2.1)
        for col,color,style,name in [('measured','#192f3d','-','Measured V3'),('A','#a84631','--','Two-lead projection'),('B','#587b79',':','Calibrated single lead')]:
            ax.plot(time,d[col],color=color,ls=style,lw=1.6,label=name)
        ax.set_ylabel('Amplitude (% of range)')
        panel_label = f'P{int(100*q)}' if q is not None else f'High correlation (r = {d.correlation.iloc[0]:.3f})'
        ax.set_title(f'LUDB {d.patient.iloc[0]}   ·   V3 peak {d.peak.iloc[0]}   ·   {panel_label}   ·   RMSE {d.rmse.iloc[0]:.2f} pp',loc='left',fontsize=9.5)
    axes[0].legend(frameon=False,fontsize=7.5,loc='upper left',ncol=2);axes[-1].set_xlabel('Time relative to annotated V3 end (ms)')
    fig.savefig(docs/'Figure_2.pdf',metadata={'CreationDate':None,'ModDate':None});plt.close(fig)
    trace = get('six_lead_example.csv')
    r = trace.loc[trace.lead == 'V3'].iloc[0]
    tokens.update(TRACEID=str(int(r.patient)), TRACEPEAK=str(int(r.reference_peak)),
                  TRACEGAP=str(2*int(r.stop-r.auto_end)), TRACERANGE=v(r.omitted_range_uV))
    pacing = get('pacing_exclusions.csv')
    for flag, tag in [(True, 'PACED'), (False, 'OTHER')]:
        rows = pacing[pacing.ventricular_pacing_label == flag]
        tokens[tag+'P'] = n(len(rows))
        tokens[tag+'D'] = n(rows.excluded.sum())
        tokens[tag+'N'] = n(rows.v3_beats.sum())
    cohort = get('cohort.csv').set_index('set')
    for tag, group in [('DEV', 'train'), ('TEST', 'test')]:
        row = cohort.loc[group]
        tokens[tag+'MED'] = f'{row.age_median:.1f}'
        tokens[tag+'FEMALE'] = n(row.female)
    tokens['V2PROB'] = ptex(pp.loc['V2','p_holm'])
    tokens['MAINPC'] = v(100*tab.loc[('Overall','BA'),'mean']/tab.loc[('Overall','B'),'mean'])
    tokens['AUTOABS'] = mean(tm, 'Overall', 'auto_A')
    tokens['MANABS'] = mean(tm, 'Overall', 'manual_A')
    tokens['V3CHANGE'] = v(tt.loc['V3','difference'])
    counts = get("error_by_lead.csv").set_index("lead")
    tokens.update(V3BOTH=n(counts.loc["V3","both"]), V3HIGH=n(counts.loc["V3","high_r"]),
                  V3PCT=v(counts.loc["V3","conditional_percent"]))
    tokens["BYLEADTHRESH"] = lines([[lead, n(row.pairs), n(row.high_r), n(row.both),
                                     v(row.joint_percent), v(row.conditional_percent),
                                     f"[{v(row.conditional_ci_low)}, {v(row.conditional_ci_high)}]"]
                                    for lead, row in counts.iterrows()])
    shifts = get("one_sample_sensitivity.csv").pivot(index="lead", columns="shift", values="BA")
    tokens["SHIFTROWS"] = lines([[lead, *[v(shifts.loc[lead, shift]) for shift in (-1,0,1)]] for lead in leads])
    tokens["CVV2"] = v(cv["V2"])
    for lead in ("V4", "V5"):
        tokens[lead+"BOTH"] = n(counts.loc[lead,"both"])
        tokens[lead+"HIGH"] = n(counts.loc[lead,"high_r"])
    tokens["AUTOV2"] = mean(tm, "V2", "auto_BA")
    tokens["MANV2"] = mean(tm, "V2", "manual_BA")
    tokens["V3ABS"] = mean(tab, "V3", "A")
    tokens["V4ABS"] = mean(tab, "V4", "A")
    tokens["V2TRIM"] = ci(tr, "V2", "BA")
    tokens["RAWPEAKS"] = n(selection.marked_V3_peak.sum())
    tokens["INCOMPLETE"] = n(selection.V3_without_complete_triplet.sum())
    for flag, tag in [(True,"P"), (False,"O")]:
        group = selection[selection.ventricular_pacing_label == flag]
        tokens["RAW"+tag+"N"] = n(group.marked_V3_peak.sum())
        tokens["RAW"+tag+"D"] = n((group.marked_V3_peak-group.eligible).sum())
    tokens["FREEPOINT"] = v(extra.loc[("A_minus_free_two_input","Overall"),"mean"])
    tokens["ORACLEPC"] = v(100*tab.loc[("Overall","AD"),"mean"]/tab.loc[("Overall","A"),"mean"])
    baseline = get("baseline_effects.csv").set_index(["policy","fit","lead"])
    policies = [("inputs_10ms", "original_frozen"), ("six_leads_10ms","original_frozen"),
                ("six_leads_10ms","development_refit"), ("inputs_30ms","original_frozen"),
                ("inputs_30ms","development_refit")]
    tokens["BASELINES"] = lines([[lead,*[v(baseline.loc[(*key,lead),"BA"]/10) for key in policies]]
                                 for lead in leads])
    for name, key in [("BASE6",policies[2]),("BASE30",policies[4])]:
        row = baseline.loc[(*key, "Overall")]
        tokens[name] = f'{v(row.BA/10)} [{v(row.BA_ci_low/10)}, {v(row.BA_ci_high/10)}]'
    paired_baselines = get("automatic_baseline_sensitivity.csv").set_index(["baseline","lead"])
    for name, policy in [("BAREF","annotated"),("BAINPUTS","automatic_inputs"),("BAALL","automatic_all")]:
        tokens[name] = v(paired_baselines.loc[(policy,"Overall"),"BA"]/10)
    pos = get("window_positions.csv")
    tokens["CLOCKPOS"] = lines([[r.lead,r.early,r.equal,r.late,r.no_terminal_overlap] for r in pos.itertuples()])
    diagnostics = get("window_diagnostics.csv")
    beats = diagnostics.drop_duplicates(["patient", "peak"])
    coverage = get("detector_coverage.csv")
    detector_flow = get("detector_flow_by_record.csv")
    dev = detector_flow.loc[detector_flow["set"] == "train"]
    test = detector_flow.loc[detector_flow["set"] == "test"]
    for data, prefix in [(dev, "DEV"), (test, "TEST")]:
        tokens[prefix+"ENERGY"] = n(data.energy_peaks.sum())
        tokens[prefix+"BORDER"] = n(data.border_exclusions.sum())
        tokens[prefix+"INTERIOR"] = n(data.interior_peaks.sum())
    tokens.update(DEVQUALITY=n(dev.quality_eligible.sum()), DEVMATCH=n(dev.matched.sum()),
                  DEVMATCHP=n(dev.matched.gt(0).sum()), AUTOLATE=n(pos.late.sum()),
                  LASTINSIDE=n(diagnostics.latest_minus_local_samples.eq(0).sum()),
                  LASTAFTER=n(diagnostics.latest_minus_local_samples.ge(20).sum()))
    fields = ["energy_peaks", "border_exclusions", "bounded", "quality_eligible", "matched"]
    pd.testing.assert_frame_equal(test.set_index("patient")[fields].sort_index(),
                                  coverage.set_index("patient")[fields].sort_index())
    controls = get("window_summaries.csv").set_index(["policy", "lead"])
    precision = get("bootstrap_precision.csv").set_index("draw").loc["extended"]
    patient_means = diagnostics.groupby(["patient", "lead"])[["intercept_RMSE_pp", "half_transfer_RMSE_pp"]].mean().groupby("patient").mean()
    people_with_high_r = p.loc[p.correlation >= .95, "patient"].nunique()
    tokens.update(BOUNDED=n(coverage.quality_eligible.sum()), OUTSIDESPAN=n(coverage.unmatched_outside_V3_peak_span.sum()),
                  UNPAIRED=n((coverage.quality_eligible-coverage.matched).sum()), NOOVERLAP=n(pos.no_terminal_overlap.sum()),
                  RANKTWO=n(diagnostics["rank"].eq(2).sum()), ILLCOUNT=n(diagnostics.condition.gt(30).sum()),
                  MAXCOND=v(diagnostics.condition.max()), LAGONE=v(diagnostics.lag1_Pearson.median()),
                  INTERCEPT=v(patient_means.intercept_RMSE_pp.mean()), HALFTRANSFER=v(patient_means.half_transfer_RMSE_pp.mean()),
                  POVER=n(beats.overlaps_P.sum()), CLEAN=n(beats.min_clean_samples.ge(5).sum()),
                  CLEANPAT=n(beats.loc[beats.min_clean_samples.ge(5),"patient"].nunique()),
                  LASTDIFF=n(diagnostics.latest_minus_local_samples.gt(0).sum()),
                  OWNBA=v(controls.loc[("own_onset_B_refit","Overall"),"BA_pp"]),
                  MASKORIG=f'{controls.loc[("primary_on_masked_subset","Overall"),"BA_pp"]:.3f}',
                  MASKED=f'{controls.loc[("masked_baseline","Overall"),"BA_pp"]:.3f}',
                  LASTBA=v(controls.loc[("latest_six_stops","Overall"),"BA_pp"]),
                  SCALEBA=v(controls.loc[("twice_V1_refit","Overall"),"BA_pp"]),
                  SCALEV2=v(controls.loc[("twice_V1_refit","V2"),"BA_pp"]),
                  HIGHID=n(int(high.patient.iloc[0])), HIGHPEAK=str(int(high.peak.iloc[0])),
                  HIGHR=f'{high.correlation.iloc[0]:.3f}', HIGHRMSE=v(high.rmse.iloc[0]),
                  HIGHPEOPLE=n(people_with_high_r), PRECLOW=f'{precision.ci_low_pp:.3f}', PRECHI=f'{precision.ci_high_pp:.3f}')
    if diagnostics.lag1_Pearson.isna().any():
        raise ValueError("Undefined lag-one correlation in one or more scored windows.")
    plot_trace(results, docs)
    plot_geometry(results, docs)
    source = (HERE / "appendix_template.tex").read_text()
    for token, value in tokens.items():
        source = source.replace("@@" + token + "@@", str(value))
    if "@@" in source:
        raise ValueError("Unresolved field in supplementary appendix")
    name = "Supplementary_Appendix"
    (docs / (name + ".tex")).write_text(source)
    for _ in range(2):
        result = subprocess.run(
            ["pdflatex", "-halt-on-error", "-interaction=nonstopmode", name + ".tex"],
            cwd=docs, capture_output=True, text=True, encoding="utf-8", errors="replace",
        )
        if result.returncode:
            raise RuntimeError(result.stdout[-1800:])
    for suffix in [".aux", ".log", ".out", ".spl"]:
        (docs / (name + suffix)).unlink(missing_ok=True)

if __name__ == "__main__":
    publish(Path(sys.argv[1]), Path(sys.argv[2]))
```
