## Supplementary appendix, analysis code and reproducibility data for "Reconstructing the range-normalized terminal QRS from V1 and V6 using the time-embedded 3D ECG": cohort.py

```
"""Summarize release-level demographics within the evaluable patient partitions."""
import argparse
import hashlib
from pathlib import Path
import numpy as np
import pandas as pd


def summarise(source, results):
    metadata = source / "ludb.csv"
    checksums = {name.lstrip("*"): digest for digest, name in
                 (line.split() for line in (source/"SHA256SUMS.txt").read_text().splitlines())}
    if hashlib.sha256(metadata.read_bytes()).hexdigest() != checksums["ludb.csv"]:
        raise ValueError("Source metadata checksum mismatch.")
    people = pd.read_csv(metadata, usecols=["ID","Age","Sex"], dtype=str)
    people["patient"] = people.ID.astype(int)
    people["sex"] = people.Sex.str.strip()
    # A top-coded age exceeds all other reported ages. No reported quartile uses it.
    people["years"] = people.Age.str.strip().replace({">89": np.inf}).astype(float)
    flow = pd.read_csv(results / "participant_flow.csv")
    eligible = flow.loc[flow.six_lead_eligible > 0, ["patient","set"]]
    people = eligible.merge(people, how="left", on="patient", validate="one_to_one")
    if people[["sex","years"]].isna().any().any() or not people.sex.isin(["F","M"]).all():
        raise ValueError("Incomplete sex or age data for the reported cohorts.")
    rows = []
    for partition, group in people.groupby("set"):
        q = group.years.quantile([.25,.5,.75]).to_numpy()
        if not np.isfinite(q).all():
            raise ValueError("A reported age quartile depends on the top-coded age.")
        rows.append([partition,len(group),int((group.sex=="F").sum()),*q])
    pd.DataFrame(rows,columns=["set","patients","female","age_q25","age_median","age_q75"]).to_csv(
        results / "cohort.csv", index=False)


if __name__ == "__main__":
    parser = argparse.ArgumentParser(description=__doc__)
    parser.add_argument("source", type=Path)
    parser.add_argument("results", type=Path)
    args = parser.parse_args()
    summarise(args.source,args.results)
```
