## Supplementary appendix, analysis code and reproducibility data for "Reconstructing the range-normalized terminal QRS from V1 and V6 using the time-embedded 3D ECG": error_by_lead.py

```
"""Describe terminal reconstruction error among high-correlation test pairs."""
import argparse
from pathlib import Path

import numpy as np
import pandas as pd


def summarise(directory: Path):
    data = pd.read_csv(directory / "test_observations.csv")
    if data.duplicated(["patient", "reference_peak", "lead"]).any():
        raise ValueError("Non-unique patient, beat and target.")
    data["high"] = data.correlation.ge(.95)
    data["both"] = data.high & data.A.ge(100.0)
    patients = np.sort(data.patient.unique())
    rng = np.random.default_rng(41725)
    draws = rng.integers(len(patients), size=(5000, len(patients)))
    rows = []
    for lead, subset in [("Overall", data), *data.groupby("lead")]:
        counts = subset.groupby("patient")[["high", "both"]].sum().reindex(patients, fill_value=0)
        high, both = counts.sum()
        resampled = counts.to_numpy()[draws].sum(axis=1)
        valid = resampled[:, 0] > 0
        lower, upper = np.quantile(100*resampled[valid, 1]/resampled[valid, 0], [.025,.975])
        rows.append([lead,len(subset),high,both,100*both/len(subset),100*both/high,lower,upper])
    result = pd.DataFrame(rows, columns=["lead","pairs","high_r","both","joint_percent",
                                         "conditional_percent","conditional_ci_low","conditional_ci_high"])
    result.to_csv(directory/"error_by_lead.csv", index=False)


if __name__ == "__main__":
    parser = argparse.ArgumentParser(description=__doc__)
    parser.add_argument("result_directory", type=Path)
    summarise(parser.parse_args().result_directory)
```
