## Supplementary appendix, analysis code and reproducibility data for "Reconstructing the range-normalized terminal QRS from V1 and V6 using the time-embedded 3D ECG": geometry.py

```
"""Plot the two measured voltages against time with their fixed projection."""
import json
from pathlib import Path

import matplotlib
matplotlib.use("Agg")
import matplotlib.pyplot as plt
import numpy as np
import pandas as pd
import wfdb


def prepare(source: Path, output: Path):
    examples = pd.read_csv(output / "example_traces.csv")
    example = examples[examples.q == .5].copy()
    patient = int(example.patient.iloc[0])
    peak = int(example.peak.iloc[0])
    windows = pd.read_csv(output / "beat_windows.csv")
    beat = windows.query("patient == @patient and reference_peak == @peak").iloc[0]
    record = wfdb.rdrecord(str(source / "data" / str(patient)))
    columns = [list(map(str.upper, record.sig_name)).index(j) for j in ["V1","V6","V3"]]
    voltage = 1000 * record.p_signal[:, columns]
    baseline = np.median(voltage[beat.baseline_start:beat.baseline_stop], axis=0)
    samples = example["sample"].values
    centred = voltage[samples] - baseline
    data = json.loads((output / "model.json").read_text())
    direction = np.asarray(data["mse_weights"])[data["targets"].index("V3"), 0]
    projection = centred[:, :2] @ direction
    np.testing.assert_allclose(centred[:, 2], example.measured, atol=1e-8)
    np.testing.assert_allclose(projection, example.A, atol=1e-8)
    in_qrs = (samples >= beat.V3_start) & (samples < beat.V3_stop)
    in_terminal = (samples >= beat.V3_stop-20) & (samples < beat.V3_stop)
    assert in_terminal.sum() == 20
    time = 2 * (samples - beat.V3_stop)
    pd.DataFrame({"patient": patient, "V3_peak": peak, "sample": samples, "time_ms": time,
                  "V1_uV": centred[:,0], "V6_uV": centred[:,1], "V3_uV": centred[:,2],
                  "estimate_uV": projection, "V3_qrs": in_qrs, "terminal": in_terminal,
                  "V3_auto_end_ms": 2*(beat.auto_end-beat.V3_stop)}).to_csv(
                      output / "trajectory_3d.csv", index=False)


def plot(output: Path, docs: Path):
    frame = pd.read_csv(output / "trajectory_3d.csv")
    fields = ["V1_uV", "V6_uV", "V3_uV", "estimate_uV"]
    frame[fields] = frame[fields] / 10
    qrs = frame.loc[frame.V3_qrs].sort_values("sample")
    tail = qrs.loc[qrs.terminal]
    first, last = qrs.iloc[0], qrs.iloc[-1]

    # This view opens up the excursion in oppositely signed V1 and V6.
    # The camera changes the display only. Both voltage axes use the same scale.
    fig = plt.figure(figsize=(7.35, 3.60))
    ax = fig.add_axes([.028, .16, .473, .755], projection="3d", proj_type="ortho")
    limits = [(-79.5, 10), (-8.5, 88.5), (-120, 6)]
    ax.set(xlim=limits[0], ylim=limits[1], zlim=limits[2],
           xticks=[-70, -35, 0], yticks=[0, 40, 80], zticks=[-100, -60, -20])
    ax.set_box_aspect((np.ptp(limits[0]), np.ptp(limits[1]), 99), zoom=1.05)
    ax.view_init(elev=21, azim=225)
    ink = "#233c50"
    terminal = "#ab4325"
    for part, colour, width in [(qrs, ink, 1.85), (tail, terminal, 2.65)]:
        ax.plot(part.V1_uV, part.V6_uV, part.time_ms, color=colour, linewidth=width,
                solid_capstyle="round")
    for row, marker, face, edge in [(first, "o", "white", ink), (last, "D", terminal, terminal)]:
        ax.plot([row.V1_uV], [row.V6_uV], [row.time_ms], linestyle="none", marker=marker,
                markersize=4.4, markerfacecolor=face, markeredgecolor=edge, markeredgewidth=1.1)
    for axis in (ax.xaxis, ax.yaxis, ax.zaxis):
        axis.pane.fill = False
        axis.pane.set_edgecolor("#d5dde2")
        axis._axinfo["grid"].update(color="#d4dce0", linewidth=.42)
    ax.tick_params(labelsize=7.15, pad=.4)
    ax.set_xlabel("V1 (% range)", fontsize=8, labelpad=-1)
    ax.set_ylabel("V6 (% range)", fontsize=8, labelpad=-1)
    ax.set_zlabel("Time (ms)", fontsize=8, labelpad=-1)
    fig.text(.053, .942, "A   Input trajectory", fontsize=10, va="top")
    handles = [
        plt.Line2D([], [], marker="o", markersize=4, linestyle="none",
                   markerfacecolor="white", markeredgecolor=ink, label="QRS onset"),
        plt.Line2D([], [], color=terminal, linewidth=2.3, label="Final 40 ms"),
        plt.Line2D([], [], marker="D", markersize=3.7, linestyle="none",
                   color=terminal, label="Last sample"),
    ]
    fig.legend(handles=handles, loc="lower center", bbox_to_anchor=(.26,.022),
               ncol=3, handlelength=1.15, handletextpad=.32, columnspacing=.8,
               borderaxespad=0, frameon=False, fontsize=7.1)

    right = fig.add_axes([.61,.20,.37,.64])
    right.axvspan(-40, 0, color="#f6e1db")
    right.plot(frame.time_ms, frame.V3_uV, color="#20354a", lw=1.4, label="Measured V3")
    right.plot(frame.time_ms, frame.estimate_uV, color="#ab412f", lw=1.4,
               linestyle="--", label="Projection")
    right.axvline(0, color="#5d6e70", linewidth=.8)
    right.set_xlabel("Time from annotated V3 end (ms)", fontsize=8.5)
    right.set_ylabel("Amplitude (% range)", fontsize=8.5)
    right.tick_params(labelsize=7.5)
    right.spines[["top", "right"]].set_visible(False)
    right.legend(frameon=False, fontsize=7.5)
    fig.text(.61, .942, "B   Prediction in the same beat", fontsize=10, va="top")
    fig.savefig(docs / "Figure_1.pdf", metadata={"CreationDate": None, "ModDate": None})
    plt.close(fig)
```
