## Supplementary appendix, analysis code and reproducibility data for "Reconstructing the range-normalized terminal QRS from V1 and V6 using the time-embedded 3D ECG": high_correlation_example.py

```
"""Select the median terminal error among high-correlation, high-error V3 pairs."""
import argparse
import json
from pathlib import Path
import numpy as np
import pandas as pd
import wfdb

from analysis import quantile_example


def extract(source, results):
    observations = pd.read_csv(results/"test_observations.csv")
    subset = observations.query("lead == 'V3' and correlation >= 0.95 and A >= 100").copy()
    chosen = quantile_example(subset, 0.5)
    windows = pd.read_csv(results/"beat_windows.csv").set_index(["patient","reference_peak"])
    key = (int(chosen.patient), int(chosen.reference_peak))
    beat = windows.loc[key]
    record = wfdb.rdrecord(str(source/"data"/str(key[0])))
    columns = [list(map(str.upper,record.sig_name)).index(name) for name in ["V1","V6","V3"]]
    signal = 1000 * record.p_signal[:,columns]
    signal -= np.median(signal[beat.baseline_start:beat.baseline_stop],axis=0)
    model = json.loads((results/"model.json").read_text())
    weights = np.asarray(model["mse_weights"])[model["targets"].index("V3"),:2]
    samples = np.arange(max(0,beat.V3_start-25), min(len(signal),beat.V3_stop+25))
    a,b = (signal[samples,:2] @ weights.T).T
    measured = signal[samples,2]
    terminal = (samples >= beat.V3_stop-20) & (samples < beat.V3_stop)
    full_qrs = (samples >= beat.V3_start) & (samples < beat.V3_stop)
    rmse = np.sqrt(np.mean((a[terminal]-measured[terminal])**2))
    corr = np.corrcoef(a[full_qrs],measured[full_qrs])[0,1]
    np.testing.assert_allclose([rmse,corr], [chosen.A,chosen.correlation])
    pd.DataFrame({"patient":key[0],"peak":key[1],"sample":samples,"end":beat.V3_stop,
                  "auto_end":beat.auto_end,"measured":measured,"A":a,"B":b,"rmse":rmse,
                  "correlation":corr,"qualifying_pairs":len(subset)}).to_csv(
                      results/"high_correlation_example.csv",index=False)


if __name__ == "__main__":
    parser=argparse.ArgumentParser(description=__doc__)
    parser.add_argument("source",type=Path)
    parser.add_argument("results",type=Path)
    args=parser.parse_args()
    extract(args.source,args.results)
```
