## Supplementary appendix, analysis code and reproducibility data for "Reconstructing the range-normalized terminal QRS from V1 and V6 using the time-embedded 3D ECG": inference.py

```
"""Patient-level paired tests and independent development/test bootstrap for LUDB."""
import argparse
import json
from pathlib import Path

import numpy as np
import pandas as pd
from scipy import stats
import wfdb

TARGETS = ["V2", "V3", "V4", "V5"]
BOOTSTRAP_REPLICATES = 4000
SEED = 763219


def patient_summary(frame, value):
    per_lead = frame.groupby(["patient", "lead"])[value].mean().unstack()[TARGETS]
    if per_lead.isna().any().any():
        raise ValueError("At least one patient lacks a complete four-lead comparison.")
    per_lead.insert(0, "Overall", per_lead.mean(axis=1))
    return per_lead


def holm(p):
    order = np.argsort(p)
    ranks = np.arange(len(p), 0, -1)
    adjusted = np.empty(len(p))
    adjusted[order] = np.minimum(1, np.maximum.accumulate(p[order] * ranks))
    return adjusted


def tests(table, label):
    rows = []
    for lead, values in table.items():
        estimate = values.mean()
        n = len(values)
        se = values.std(ddof=1) / np.sqrt(n)
        statistic = stats.ttest_1samp(values, 0)
        low, high = statistic.confidence_interval(.95)
        simultaneous = stats.t.ppf(1 - .05 / (2 * len(TARGETS)), n - 1) * se
        leave_one = (values.sum() - values) / (n - 1)
        rows.append(dict(analysis=label, lead=lead, patients=n, difference=estimate,
                         se=se, t=float(statistic.statistic), df=n-1, p=float(statistic.pvalue),
                         ci95_t_low=low, ci95_t_high=high,
                         bonf_low=estimate-simultaneous if lead != "Overall" else np.nan,
                         bonf_high=estimate+simultaneous if lead != "Overall" else np.nan,
                         loo_low=leave_one.min(), loo_high=leave_one.max()))
    result = pd.DataFrame(rows)
    is_lead = result.lead.ne("Overall")
    result.loc[is_lead, "p_holm"] = holm(result.loc[is_lead, "p"].to_numpy())
    return result


def individual_moments(source, windows):
    """Compute each window's symmetric Gram matrix directly from the source voltages."""
    all_blocks = []
    ids = []
    for patient, beats in windows.groupby("patient", sort=True):
        rec = wfdb.rdrecord(str(source / "data" / str(patient)))
        ix = {name.upper(): i for i, name in enumerate(rec.sig_name)}
        data = 1000 * rec.p_signal[:, [ix[n] for n in ["V1", "V6", *TARGETS]]]
        for beat in beats.itertuples():
            centre = np.median(data[beat.baseline_start:beat.baseline_stop], axis=0)
            grams = []
            for j, lead in enumerate(TARGETS):
                f = getattr(beat, lead + "_stop")
                block = (data[f-20:f] - centre)[:, [0, 1, j+2]]
                grams.append(block.T @ block / 20)
            all_blocks.append(grams)
            ids.append(patient)
    return np.asarray(ids), np.array(all_blocks)


def solve(gram):
    """Find all stationary unit directions using the tangent half-angle polynomial."""
    a, b = gram[0, 0], gram[0, 1]
    d, h, k = gram[1, 1], gram[0, 2], gram[1, 2]
    roots = np.roots([b+k, 2*(h-d+a), -6*b, 2*(d-a+h), b-k])
    real_roots = roots.real[np.abs(roots.imag) < 1e-8]
    angles = np.append(2*np.arctan(real_roots), np.pi)
    u = np.column_stack([np.cos(angles), np.sin(angles)])
    loss = np.einsum("ki,ij,kj->k", u, gram[:2, :2], u) - 2*u @ gram[:2, 2]
    ab = np.zeros((2, 2))
    ab[0] = u[loss.argmin()]
    variances = np.diag(gram)[:2]
    gains = np.divide(gram[:2, 2], variances, out=np.zeros(2), where=variances>0)
    j = np.argmax(gains*gram[:2, 2])
    ab[1, j] = gains[j]
    return ab


def refit_bootstrap(source, output, windows, stored_model):
    train = windows[windows["set"] == "train"]
    test = windows[windows["set"] == "test"]
    train_ids, train_moments = individual_moments(source, train)
    test_ids, test_moments = individual_moments(source, test)
    train_people = np.unique(train_ids)
    test_people, starts, nbeats = np.unique(test_ids, return_index=True, return_counts=True)
    assert not np.intersect1d(train_people, test_people).size
    patient_moments = np.stack([train_moments[train_ids == p].mean(axis=0) for p in train_people])
    columns = [*TARGETS, "Overall"]
    stored = np.asarray(stored_model["mse_weights"])[:, :2]
    full = np.stack([solve(g) for g in patient_moments.mean(axis=0)])
    np.testing.assert_allclose(full, stored, atol=2e-7, rtol=1e-7)

    def score(weights):
        coef = np.concatenate([weights, -np.ones((4, 2, 1))], axis=-1)
        mse = np.einsum("jmi,bjik,jmk->bjm", coef, test_moments, coef, optimize=True)
        rmse = np.sqrt(np.maximum(mse, 0))
        beat_effect = rmse[:, :, 1] - rmse[:, :, 0]
        return np.add.reduceat(beat_effect, starts, axis=0) / nbeats[:, None]

    observed = score(full)
    primary = pd.read_csv(output / "model_effects.csv").query("measure == 'BA'").set_index("lead")
    np.testing.assert_allclose(observed.mean(axis=0), primary.loc[TARGETS, "mean"], atol=2e-6)
    rng = np.random.default_rng(SEED)
    distribution = []
    for _ in range(BOOTSTRAP_REPLICATES):
        train_pick = rng.integers(len(train_people), size=len(train_people))
        test_pick = rng.integers(len(test_people), size=len(test_people))
        fitted = np.stack([solve(g) for g in patient_moments[train_pick].mean(axis=0)])
        by_lead = score(fitted)[test_pick].mean(axis=0)
        distribution.append([*by_lead, by_lead.mean()])
    draws = pd.DataFrame(distribution, columns=columns)
    draws.to_csv(output / "bootstrap_refit_draws.csv", index=False)
    intervals = draws.quantile([.025, .975]).T.set_axis(["low", "high"], axis=1)
    intervals["observed"] = primary.loc[columns, "mean"]
    intervals.index.name = "lead"
    intervals.to_csv(output / "bootstrap_refit_intervals.csv")


def run(source, output):
    obs = pd.read_csv(output / "test_observations.csv")
    timing = pd.read_csv(output / "matched_windows.csv")
    main = patient_summary(obs.assign(delta=obs.B - obs.A), "delta")
    clock = patient_summary(timing.assign(delta=(timing.manual_B-timing.manual_A) -
                                          (timing.auto_B-timing.auto_A)), "delta")
    main.to_csv(output / "patient_error_differences.csv")
    clock.to_csv(output / "patient_endpoint_changes.csv")
    pd.concat([tests(main, "projection"), tests(clock, "timing")], ignore_index=True).to_csv(
        output / "paired_inference.csv", index=False)
    pacing = pd.read_csv(output / "pacing_exclusions.csv").set_index("patient")
    selected = main.loc[~pacing.loc[main.index, "ventricular_pacing_label"]]
    selected_trace = pd.read_csv(output / "six_lead_example.csv", usecols=["patient"]).patient.unique()
    assert len(selected_trace) == 1
    without_trace = main.drop(index=selected_trace)
    free = patient_summary(obs.assign(delta=obs.A-obs.C), "delta")
    rng = np.random.default_rng(SEED+1)
    rows = []
    for name, frame in [("nonpaced_recordings", selected), ("without_figure_S1_record", without_trace),
                        ("A_minus_free_two_input", free)]:
        x = frame.to_numpy()
        resampled = x[rng.integers(len(x), size=(5000, len(x)))].mean(axis=1)
        for j, lead in enumerate(frame):
            lo, hi = np.quantile(resampled[:, j], [.025, .975])
            rows.append([name, lead, len(x), x[:, j].mean(), lo, hi])
    pd.DataFrame(rows, columns=["analysis","lead","patients","mean","low","high"]).to_csv(
        output / "additional_sensitivity_analyses.csv", index=False)
    windows = pd.read_csv(output / "beat_windows.csv")
    model = json.loads((output / "model.json").read_text())
    refit_bootstrap(source, output, windows, model)


if __name__ == "__main__":
    args = argparse.ArgumentParser(description=__doc__)
    args.add_argument("source", type=Path)
    args.add_argument("results", type=Path)
    opts = args.parse_args()
    run(opts.source, opts.results)
```
