## Supplementary appendix, analysis code and reproducibility data for "Reconstructing the range-normalized terminal QRS from V1 and V6 using the time-embedded 3D ECG": LICENSE_LUDB.txt

```
# ODC Attribution License (ODC-By)

### Preamble

The Open Data Commons Attribution License is a license agreement
intended to allow users to freely share, modify, and use this Database
subject only to the attribution requirements set out in Section 4.

Databases can contain a wide variety of types of content (images,
audiovisual material, and sounds all in the same database, for example),
and so this license only governs the rights over the Database, and not
the contents of the Database individually. Licensors may therefore wish
to use this license together with another license for the contents.

Sometimes the contents of a database, or the database itself, can be
covered by other rights not addressed here (such as private contracts,
trademark over the name, or privacy rights / data protection rights
over information in the contents), and so you are advised that you may
have to consult other documents or clear other rights before doing
activities not covered by this License.

------

The Licensor (as defined below) 

and 

You (as defined below) 

agree as follows: 

### 1.0 Definitions of Capitalised Words

"Collective Database" - Means this Database in unmodified form as part
of a collection of independent databases in themselves that together are
assembled into a collective whole. A work that constitutes a Collective
Database will not be considered a Derivative Database.

"Convey" - As a verb, means Using the Database, a Derivative Database,
or the Database as part of a Collective Database in any way that enables
a Person to make or receive copies of the Database or a Derivative
Database.  Conveying does not include interaction with a user through a
computer network, or creating and Using a Produced Work, where no
transfer of a copy of the Database or a Derivative Database occurs.

"Contents" - The contents of this Database, which includes the
information, independent works, or other material collected into the
Database. For example, the contents of the Database could be factual
data or works such as images, audiovisual material, text, or sounds.

"Database" - A collection of material (the Contents) arranged in a
systematic or methodical way and individually accessible by electronic
or other means offered under the terms of this License.

"Database Directive" - Means Directive 96/9/EC of the European
Parliament and of the Council of 11 March 1996 on the legal protection
of databases, as amended or succeeded.

"Database Right" - Means rights resulting from the Chapter III ("sui
generis") rights in the Database Directive (as amended and as transposed
by member states), which includes the Extraction and Re-utilisation of
the whole or a Substantial part of the Contents, as well as any similar
rights available in the relevant jurisdiction under Section 10.4. 

"Derivative Database" - Means a database based upon the Database, and
includes any translation, adaptation, arrangement, modification, or any
other alteration of the Database or of a Substantial part of the
Contents. This includes, but is not limited to, Extracting or
Re-utilising the whole or a Substantial part of the Contents in a new
Database.

"Extraction" - Means the permanent or temporary transfer of all or a
Substantial part of the Contents to another medium by any means or in
any form.

"License" - Means this license agreement and is both a license of rights
such as copyright and Database Rights and an agreement in contract.

"Licensor" - Means the Person that offers the Database under the terms
of this License. 

"Person" - Means a natural or legal person or a body of persons
corporate or incorporate.

"Produced Work" - a work (such as an image, audiovisual material, text,
or sounds) resulting from using the whole or a Substantial part of the
Contents (via a search or other query) from this Database, a Derivative
Database, or this Database as part of a Collective Database.  

"Publicly" - means to Persons other than You or under Your control by
either more than 50% ownership or by the power to direct their
activities (such as contracting with an independent consultant). 

"Re-utilisation" - means any form of making available to the public all
or a Substantial part of the Contents by the distribution of copies, by
renting, by online or other forms of transmission.

"Substantial" - Means substantial in terms of quantity or quality or a
combination of both. The repeated and systematic Extraction or
Re-utilisation of insubstantial parts of the Contents may amount to the
Extraction or Re-utilisation of a Substantial part of the Contents.

"Use" - As a verb, means doing any act that is restricted by copyright
or Database Rights whether in the original medium or any other; and
includes without limitation distributing, copying, publicly performing,
publicly displaying, and preparing derivative works of the Database, as
well as modifying the Database as may be technically necessary to use it
in a different mode or format. 

"You" - Means a Person exercising rights under this License who has not
previously violated the terms of this License with respect to the
Database, or who has received express permission from the Licensor to
exercise rights under this License despite a previous violation.

Words in the singular include the plural and vice versa.

### 2.0 What this License covers

2.1. Legal effect of this document. This License is:

  a. A license of applicable copyright and neighbouring rights;

  b. A license of the Database Right; and

  c. An agreement in contract between You and the Licensor.

2.2 Legal rights covered. This License covers the legal rights in the
Database, including:

  a. Copyright. Any copyright or neighbouring rights in the Database.
  The copyright licensed includes any individual elements of the
  Database, but does not cover the copyright over the Contents
  independent of this Database. See Section 2.4 for details. Copyright
  law varies between jurisdictions, but is likely to cover: the Database
  model or schema, which is the structure, arrangement, and organisation
  of the Database, and can also include the Database tables and table
  indexes; the data entry and output sheets; and the Field names of
  Contents stored in the Database;

  b. Database Rights. Database Rights only extend to the Extraction and
  Re-utilisation of the whole or a Substantial part of the Contents.
  Database Rights can apply even when there is no copyright over the
  Database. Database Rights can also apply when the Contents are removed
  from the Database and are selected and arranged in a way that would
  not infringe any applicable copyright; and

  c. Contract. This is an agreement between You and the Licensor for
  access to the Database. In return you agree to certain conditions of
  use on this access as outlined in this License. 

2.3 Rights not covered. 

  a. This License does not apply to computer programs used in the making
  or operation of the Database; 

  b. This License does not cover any patents over the Contents or the
  Database; and

  c. This License does not cover any trademarks associated with the
  Database. 

2.4 Relationship to Contents in the Database. The individual items of
the Contents contained in this Database may be covered by other rights,
including copyright, patent, data protection, privacy, or personality
rights, and this License does not cover any rights (other than Database
Rights or in contract) in individual Contents contained in the Database.
For example, if used on a Database of images (the Contents), this
License would not apply to copyright over individual images, which could
have their own separate licenses, or one single license covering all of
the rights over the images.  

### 3.0 Rights granted

3.1 Subject to the terms and conditions of this License, the Licensor
grants to You a worldwide, royalty-free, non-exclusive, terminable (but
only under Section 9) license to Use the Database for the duration of
any applicable copyright and Database Rights. These rights explicitly
include commercial use, and do not exclude any field of endeavour. To
the extent possible in the relevant jurisdiction, these rights may be
exercised in all media and formats whether now known or created in the
future. 

The rights granted cover, for example:

  a. Extraction and Re-utilisation of the whole or a Substantial part of
  the Contents;

  b. Creation of Derivative Databases;

  c. Creation of Collective Databases;

  d. Creation of temporary or permanent reproductions by any means and
  in any form, in whole or in part, including of any Derivative
  Databases or as a part of Collective Databases; and

  e. Distribution, communication, display, lending, making available, or
  performance to the public by any means and in any form, in whole or in
  part, including of any Derivative Database or as a part of Collective
  Databases.

3.2 Compulsory license schemes. For the avoidance of doubt:

  a. Non-waivable compulsory license schemes. In those jurisdictions in
  which the right to collect royalties through any statutory or
  compulsory licensing scheme cannot be waived, the Licensor reserves
  the exclusive right to collect such royalties for any exercise by You
  of the rights granted under this License;

  b. Waivable compulsory license schemes. In those jurisdictions in
  which the right to collect royalties through any statutory or
  compulsory licensing scheme can be waived, the Licensor waives the
  exclusive right to collect such royalties for any exercise by You of
  the rights granted under this License; and,

  c. Voluntary license schemes. The Licensor waives the right to collect
  royalties, whether individually or, in the event that the Licensor is
  a member of a collecting society that administers voluntary licensing
  schemes, via that society, from any exercise by You of the rights
  granted under this License.

3.3 The right to release the Database under different terms, or to stop
distributing or making available the Database, is reserved. Note that
this Database may be multiple-licensed, and so You may have the choice
of using alternative licenses for this Database. Subject to Section
10.4, all other rights not expressly granted by Licensor are reserved.

### 4.0 Conditions of Use

4.1 The rights granted in Section 3 above are expressly made subject to
Your complying with the following conditions of use. These are important
conditions of this License, and if You fail to follow them, You will be
in material breach of its terms.

4.2 Notices. If You Publicly Convey this Database, any Derivative
Database, or the Database as part of a Collective Database, then You
must: 

  a. Do so only under the terms of this License;

  b. Include a copy of this License or its Uniform Resource Identifier (URI)
  with the Database or Derivative Database, including both in the
  Database or Derivative Database and in any relevant documentation; 

  c. Keep intact any copyright or Database Right notices and notices
  that refer to this License; and

  d. If it is not possible to put the required notices in a particular
  file due to its structure, then You must include the notices in a
  location (such as a relevant directory) where users would be likely to
  look for it.

4.3 Notice for using output (Contents). Creating and Using a Produced
Work does not require the notice in Section 4.2. However, if you
Publicly Use a Produced Work, You must include a notice associated with
the Produced Work reasonably calculated to make any Person that uses,
views, accesses, interacts with, or is otherwise exposed to the Produced
Work aware that Content was obtained from the Database, Derivative
Database, or the Database as part of a Collective Database, and that it
is available under this License.

  a. Example notice. The following text will satisfy notice under
  Section 4.3:

        Contains information from DATABASE NAME which is made available
        under the ODC Attribution License.

DATABASE NAME should be replaced with the name of the Database and a
hyperlink to the location of the Database. "ODC Attribution License"
should contain a hyperlink to the URI of the text of this License. If
hyperlinks are not possible, You should include the plain text of the
required URI's with the above notice.

4.4 Licensing of others. You may not sublicense the Database. Each time
You communicate the Database, the whole or Substantial part of the
Contents, or any Derivative Database to anyone else in any way, the
Licensor offers to the recipient a license to the Database on the same
terms and conditions as this License. You are not responsible for
enforcing compliance by third parties with this License, but You may
enforce any rights that You have over a Derivative Database. You are
solely responsible for any modifications of a Derivative Database made
by You or another Person at Your direction. You may not impose any
further restrictions on the exercise of the rights granted or affirmed
under this License.

### 5.0 Moral rights

5.1 Moral rights. This section covers moral rights, including any rights
to be identified as the author of the Database or to object to treatment
that would otherwise prejudice the author's honour and reputation, or
any other derogatory treatment:

  a. For jurisdictions allowing waiver of moral rights, Licensor waives
  all moral rights that Licensor may have in the Database to the fullest
  extent possible by the law of the relevant jurisdiction under Section
  10.4; 

  b. If waiver of moral rights under Section 5.1 a in the relevant
  jurisdiction is not possible, Licensor agrees not to assert any moral
  rights over the Database and waives all claims in moral rights to the
  fullest extent possible by the law of the relevant jurisdiction under
  Section 10.4; and

  c. For jurisdictions not allowing waiver or an agreement not to assert
  moral rights under Section 5.1 a and b, the author may retain their
  moral rights over certain aspects of the Database.

Please note that some jurisdictions do not allow for the waiver of moral
rights, and so moral rights may still subsist over the Database in some
jurisdictions.

### 6.0 Fair dealing, Database exceptions, and other rights not affected 

6.1 This License does not affect any rights that You or anyone else may
independently have under any applicable law to make any use of this
Database, including without limitation:

  a. Exceptions to the Database Right including: Extraction of Contents
  from non-electronic Databases for private purposes, Extraction for
  purposes of illustration for teaching or scientific research, and
  Extraction or Re-utilisation for public security or an administrative
  or judicial procedure. 

  b. Fair dealing, fair use, or any other legally recognised limitation
  or exception to infringement of copyright or other applicable laws. 

6.2 This License does not affect any rights of lawful users to Extract
and Re-utilise insubstantial parts of the Contents, evaluated
quantitatively or qualitatively, for any purposes whatsoever, including
creating a Derivative Database (subject to other rights over the
Contents, see Section 2.4). The repeated and systematic Extraction or
Re-utilisation of insubstantial parts of the Contents may however amount
to the Extraction or Re-utilisation of a Substantial part of the
Contents.

### 7.0 Warranties and Disclaimer

7.1 The Database is licensed by the Licensor "as is" and without any
warranty of any kind, either express, implied, or arising by statute,
custom, course of dealing, or trade usage. Licensor specifically
disclaims any and all implied warranties or conditions of title,
non-infringement, accuracy or completeness, the presence or absence of
errors, fitness for a particular purpose, merchantability, or otherwise.
Some jurisdictions do not allow the exclusion of implied warranties, so
this exclusion may not apply to You.

### 8.0 Limitation of liability

8.1 Subject to any liability that may not be excluded or limited by law,
the Licensor is not liable for, and expressly excludes, all liability
for loss or damage however and whenever caused to anyone by any use
under this License, whether by You or by anyone else, and whether caused
by any fault on the part of the Licensor or not. This exclusion of
liability includes, but is not limited to, any special, incidental,
consequential, punitive, or exemplary damages such as loss of revenue,
data, anticipated profits, and lost business. This exclusion applies
even if the Licensor has been advised of the possibility of such
damages.

8.2 If liability may not be excluded by law, it is limited to actual and
direct financial loss to the extent it is caused by proved negligence on
the part of the Licensor.

### 9.0 Termination of Your rights under this License

9.1 Any breach by You of the terms and conditions of this License
automatically terminates this License with immediate effect and without
notice to You. For the avoidance of doubt, Persons who have received the
Database, the whole or a Substantial part of the Contents, Derivative
Databases, or the Database as part of a Collective Database from You
under this License will not have their licenses terminated provided
their use is in full compliance with this License or a license granted
under Section 4.8 of this License.  Sections 1, 2, 7, 8, 9 and 10 will
survive any termination of this License.

9.2 If You are not in breach of the terms of this License, the Licensor
will not terminate Your rights under it. 

9.3 Unless terminated under Section 9.1, this License is granted to You
for the duration of applicable rights in the Database. 

9.4 Reinstatement of rights. If you cease any breach of the terms and
conditions of this License, then your full rights under this License
will be reinstated:

  a. Provisionally and subject to permanent termination until the 60th
  day after cessation of breach; 

  b. Permanently on the 60th day after cessation of breach unless
  otherwise reasonably notified by the Licensor; or

  c.  Permanently if reasonably notified by the Licensor of the
  violation, this is the first time You have received notice of
  violation of this License from  the Licensor, and You cure the
  violation prior to 30 days after your receipt of the notice.

9.5 Notwithstanding the above, Licensor reserves the right to release
the Database under different license terms or to stop distributing or
making available the Database. Releasing the Database under different
license terms or stopping the distribution of the Database will not
withdraw this License (or any other license that has been, or is
required to be, granted under the terms of this License), and this
License will continue in full force and effect unless terminated as
stated above.

### 10.0 General

10.1 If any provision of this License is held to be invalid or
unenforceable, that must not affect the validity or enforceability of
the remainder of the terms and conditions of this License and each
remaining provision of this License shall be valid and enforced to the
fullest extent permitted by law. 

10.2 This License is the entire agreement between the parties with
respect to the rights granted here over the Database. It replaces any
earlier understandings, agreements or representations with respect to
the Database. 

10.3 If You are in breach of the terms of this License, You will not be
entitled to rely on the terms of this License or to complain of any
breach by the Licensor. 

10.4 Choice of law. This License takes effect in and will be governed by
the laws of the relevant jurisdiction in which the License terms are
sought to be enforced. If the standard suite of rights granted under
applicable copyright law and Database Rights in the relevant
jurisdiction includes additional rights not granted under this License,
these additional rights are granted in this License in order to meet the
terms of this License.
```
