## Supplementary appendix, analysis code and reproducibility data for "Reconstructing the range-normalized terminal QRS from V1 and V6 using the time-embedded 3D ECG": LUDB_ATTRIBUTION.txt

```
Source database

Lobachevsky University Electrocardiography Database, version 1.0.1
Alena Kalyakulina, Igor Yusipov, Viktor Moskalenko, Alexander Nikolskiy,
Konstantin Kosonogov, Nikolai Zolotykh and Mikhail Ivanchenko.
PhysioNet, 2021. DOI 10.13026/eegm-h675
https://physionet.org/content/ludb/1.0.1/

The waveform extracts, annotations, tables of results and figures in this
work contain information from LUDB, available under the Open Data Commons
Attribution License v1.0. The original license is included as LICENSE_LUDB.txt.
https://physionet.org/content/ludb/view-license/1.0.1/

The present authors calculated the derived measurement windows, predictions,
error summaries and statistical comparisons. The source investigators made the
original recordings and waveform annotations. The raw release is distributed
by PhysioNet.
```
