## Supplementary appendix, analysis code and reproducibility data for "Reconstructing the range-normalized terminal QRS from V1 and V6 using the time-embedded 3D ECG": model.json

```
{
  "train_ids": [
    1,
    3,
    4,
    5,
    6,
    8,
    9,
    10,
    13,
    15,
    16,
    17,
    18,
    20,
    21,
    22,
    23,
    24,
    25,
    26,
    27,
    30,
    31,
    32,
    36,
    38,
    40,
    43,
    44,
    45,
    47,
    51,
    52,
    53,
    54,
    56,
    59,
    60,
    61,
    62,
    64,
    65,
    67,
    75,
    76,
    77,
    79,
    82,
    84,
    85,
    86,
    88,
    89,
    90,
    91,
    93,
    96,
    97,
    98,
    100,
    102,
    103,
    104,
    110,
    112,
    114,
    117,
    118,
    119,
    120,
    122,
    124,
    125,
    126,
    127,
    129,
    132,
    133,
    134,
    135,
    136,
    138,
    140,
    143,
    144,
    145,
    148,
    150,
    151,
    153,
    154,
    157,
    158,
    159,
    161,
    163,
    165,
    171,
    174,
    175,
    176,
    177,
    179,
    180,
    181,
    182,
    184,
    185,
    186,
    187,
    188,
    189,
    190,
    193,
    194,
    197,
    198,
    200
  ],
  "targets": [
    "V2",
    "V3",
    "V4",
    "V5"
  ],
  "inputs": [
    "V1",
    "V6"
  ],
  "models": [
    "A",
    "B",
    "C",
    "U"
  ],
  "mse_weights": [
    [
      [
        0.9487181796398778,
        0.31612310200426114
      ],
      [
        0.7854180190154909,
        0.0
      ],
      [
        0.965677704022283,
        0.3338027944423965
      ],
      [
        1.0,
        0.0
      ]
    ],
    [
      [
        0.7568069536103331,
        0.6536384589106176
      ],
      [
        0.4496603556012464,
        0.0
      ],
      [
        0.8595011327017882,
        0.7868255163448082
      ],
      [
        1.0,
        0.0
      ]
    ],
    [
      [
        0.37742307770286987,
        0.9260409388451968
      ],
      [
        0.0,
        0.6854886471291499
      ],
      [
        0.5149007600681642,
        1.1227002629370537
      ],
      [
        0.0,
        1.0
      ]
    ],
    [
      [
        0.18926318672722822,
        0.981926395484842
      ],
      [
        0.0,
        0.8617435709405041
      ],
      [
        0.25614446052187534,
        1.0841557949029756
      ],
      [
        0.0,
        1.0
      ]
    ]
  ],
  "rmse_weights": [
    [
      [
        0.9785172310105568,
        0.2061650518769677
      ],
      [
        0.9045142046307537,
        0.0
      ],
      [
        1.0059208971852667,
        0.23445336452798693
      ],
      [
        1.0,
        0.0
      ]
    ],
    [
      [
        0.8247669419671522,
        0.5654728034469494
      ],
      [
        0.7042510558701737,
        0.0
      ],
      [
        0.9169033485623816,
        0.7051309641929379
      ],
      [
        1.0,
        0.0
      ]
    ],
    [
      [
        0.35085153470913044,
        0.936431097621308
      ],
      [
        0.0,
        0.7962066888342811
      ],
      [
        0.48452399265931834,
        1.154930370497294
      ],
      [
        0.0,
        1.0
      ]
    ],
    [
      [
        0.1599717191062165,
        0.9871215979230734
      ],
      [
        0.0,
        0.9160815730517337
      ],
      [
        0.23661665317360808,
        1.1054334109013029
      ],
      [
        0.0,
        1.0
      ]
    ]
  ]
}
```
