## Supplementary appendix, analysis code and reproducibility data for "Reconstructing the range-normalized terminal QRS from V1 and V6 using the time-embedded 3D ECG": one_sample_sensitivity.py

```
"""Re-score the same paired beats after a one-sample change in automatic stop."""
import argparse
import json
from pathlib import Path

import numpy as np
import pandas as pd
import wfdb


def compare(source, results):
    beats = pd.read_csv(results / "beat_windows.csv")
    paired = beats.loc[(beats["set"] == "test") & (beats.auto_end >= 0)]
    original = pd.read_csv(results / "matched_windows.csv").set_index(
        ["patient", "reference_peak", "lead"]
    )
    model = json.loads((results / "model.json").read_text())
    weights = np.array(model["mse_weights"])[:, :2]
    rows = []
    for patient, group in paired.groupby("patient"):
        record = wfdb.rdrecord(str(source / "data" / str(patient)))
        names = [v.upper() for v in record.sig_name]
        columns = [names.index(v) for v in [*model["inputs"], *model["targets"]]]
        assert record.fs == 500 and all(record.units[k].lower() == "mv" for k in columns)
        signal = record.p_signal[:, columns] * 1000
        for beat in group.itertuples():
            baseline = np.median(signal[beat.baseline_start:beat.baseline_stop], axis=0)
            for shift in (-1, 0, 1):
                stop = int(beat.auto_end + shift)
                window = signal[stop-20:stop] - baseline
                assert window.shape == (20, 6) and np.isfinite(window).all()
                for j, target in enumerate(model["targets"]):
                    predicted = window[:, :2] @ weights[j].T
                    errors = np.sqrt(np.mean((predicted-window[:, [j+2]])**2, axis=0))
                    if shift == 0:
                        expected = original.loc[(patient, beat.reference_peak, target)]
                        np.testing.assert_allclose(errors, [expected.auto_A, expected.auto_B])
                    rows.append((patient, target, shift, errors[0], errors[1], errors[1]-errors[0]))
    frame = pd.DataFrame(rows, columns=["patient", "lead", "shift", "A", "B", "BA"])
    averages = frame.groupby(["patient", "shift", "lead"])[["A", "B", "BA"]].mean()
    global_means = averages.groupby(["patient", "shift"]).mean().assign(lead="Overall").set_index(
        "lead", append=True
    )
    summaries = pd.concat([global_means, averages]).groupby(["lead", "shift"]).mean()
    summaries.to_csv(results / "one_sample_sensitivity.csv")


if __name__ == "__main__":
    parser = argparse.ArgumentParser(description=__doc__)
    parser.add_argument("source", type=Path)
    parser.add_argument("results", type=Path)
    args = parser.parse_args()
    compare(args.source, args.results)
```
