## Supplementary appendix, analysis code and reproducibility data for "Reconstructing the range-normalized terminal QRS from V1 and V6 using the time-embedded 3D ECG": plot_trace.py

```
"""Select and plot a held-out beat with appreciable voltage after the input-derived end."""
from pathlib import Path

import matplotlib
matplotlib.use("Agg")
import matplotlib.pyplot as plt
import numpy as np
import pandas as pd
import wfdb

LEADS = ["V1", "V2", "V3", "V4", "V5", "V6"]


def select_trace(source: Path, results: Path) -> None:
    """Rank V3 range in a terminal segment omitted by the automatic endpoint."""
    windows = pd.read_csv(results / "beat_windows.csv")
    eligible = windows.loc[
        (windows["set"] == "test")
        & (windows["auto_end"] >= 0)
        & (windows["V3_stop"] - windows["auto_end"] >= 5)
    ].sort_values(["patient", "reference_peak"])
    best_range = -1.0
    chosen = None
    for patient, beats in eligible.groupby("patient", sort=True):
        record = wfdb.rdrecord(str(source / "data" / str(patient)))
        indices = [list(map(str.upper, record.sig_name)).index(lead) for lead in LEADS]
        volts = 1000 * record.p_signal[:, indices]
        for beat in beats.itertuples():
            tail_start = max(beat.auto_end, beat.V3_stop - 20)
            excursion = float(np.ptp(volts[tail_start:beat.V3_stop, 2]))
            if excursion <= best_range:
                continue
            best_range = excursion
            start = max(0, min(getattr(beat, lead + "_start") for lead in LEADS) - 55)
            stop = min(len(volts), max(getattr(beat, lead + "_stop") for lead in LEADS) + 65)
            samples = np.arange(start, stop)
            baseline = np.median(volts[beat.baseline_start:beat.baseline_stop], axis=0)
            parts = []
            for j, lead in enumerate(LEADS):
                parts.append(pd.DataFrame({
                    "patient": patient, "reference_peak": beat.reference_peak, "lead": lead,
                    "sample": samples, "voltage_uV": volts[samples, j] - baseline[j],
                    "onset": getattr(beat, lead + "_start"),
                    "peak": getattr(beat, lead + "_peak"),
                    "stop": getattr(beat, lead + "_stop"),
                    "auto_end": beat.auto_end, "omitted_range_uV": excursion,
                }))
            chosen = pd.concat(parts, ignore_index=True)
    if chosen is None:
        raise ValueError("No eligible held-out beat for the timing figure.")
    chosen.to_csv(results / "six_lead_example.csv", index=False)


def plot_trace(results: Path, docs: Path) -> None:
    from matplotlib.lines import Line2D
    from matplotlib.patches import Patch

    data = pd.read_csv(results / "six_lead_example.csv")
    fig, axes = plt.subplots(3, 2, figsize=(7.25, 6.2), sharex=True, sharey=True)
    for axis, lead in zip(axes.flat, LEADS):
        trace = data[data.lead == lead]
        row = trace.iloc[0]
        t = 2 * (trace["sample"] - row.reference_peak)
        onset, peak, end, auto = [
            2 * (row[k] - row.reference_peak) for k in ("onset", "peak", "stop", "auto_end")
        ]
        axis.axvspan(end - 40, end, color="#d6e8e9")
        axis.axvline(onset, color="#2c6b77", linestyle=":", linewidth=1)
        axis.axvline(end, color="#2c6b77", linewidth=1)
        axis.axvline(auto, color="#a75432", linestyle="--", linewidth=1.2)
        axis.plot(t, trace.voltage_uV / 10, color="#1d2e35", linewidth=1.4)
        ypeak = trace.loc[trace["sample"] == row.peak, "voltage_uV"].iloc[0] / 10
        axis.plot(peak, ypeak, "o", color="#1d2e35", markersize=3)
        axis.set_title(lead, loc="left", fontsize=10, fontweight="bold")
        axis.spines[["top", "right"]].set_visible(False)
        axis.tick_params(labelsize=8)
    fig.supxlabel("Time relative to annotated V3 peak (ms)", fontsize=10, y=.08)
    fig.supylabel("Amplitude (% of channel range)", fontsize=10, x=.02)
    keys = [
        Line2D([], [], color="#2c6b77", linestyle=":", label="Annotated onset"),
        Line2D([], [], marker="o", color="#1d2e35", linestyle="none", label="Annotated peak"),
        Line2D([], [], color="#2c6b77", label="Annotated stop"),
        Line2D([], [], color="#a75432", linestyle="--", label="Automatic end"),
        Patch(color="#d6e8e9", label="Final 40 ms"),
    ]
    fig.legend(handles=keys, ncol=3, loc="lower center", frameon=False, fontsize=8)
    fig.subplots_adjust(left=.14, right=.98, top=.96, bottom=.18, wspace=.18, hspace=.33)
    fig.savefig(docs / "Figure_S1.pdf", metadata={"CreationDate": None, "ModDate": None})
    plt.close(fig)
```
