## Supplementary appendix, analysis code and reproducibility data for "Reconstructing the range-normalized terminal QRS from V1 and V6 using the time-embedded 3D ECG": README.md

````
# Reproducing the terminal QRS study

Alejandro Jesús Bermejo Valdés and Jessica Archer Jiménez

This archive accompanies *Reconstructing the range-normalized terminal QRS from V1 and V6 using the time-embedded 3D ECG*. It contains the analysis plan and addendum, independent checks within the analysis workflow, Python programs, reference outputs, and the supplementary methods and results. The appendix describes Tables S1–S11 and Figures S1–S2. LUDB 1.0.1 provides the original ECGs and annotations. Its attribution and data licence are included.

## Reproduction

1. Extract all files in this ZIP to one directory and open a terminal there.
2. Download [LUDB 1.0.1 from PhysioNet](https://physionet.org/content/ludb/1.0.1/) (DOI 10.13026/eegm-h675) and preserve the extracted directory structure, including `data/`, `ludb.csv` and `SHA256SUMS.txt`.
3. Install Python 3.12 and the packages pinned in `requirements.txt`. To generate the appendix, include PDFLaTeX on the command path with the article class and Latin Modern, geometry, microtype, booktabs, amsmath, graphicx and hyperref. The tested versions were Python 3.12.14 and pdfTeX 1.40.27.
4. From the extracted supplementary directory, run the following. Replace the two paths in the last line with the LUDB release directory and a new output directory.

```sh
python3.12 -m venv /tmp/terminal-qrs-env
/tmp/terminal-qrs-env/bin/python -m pip install -r requirements.txt
PYTHON=/tmp/terminal-qrs-env/bin/python sh reproduce.sh /path/to/ludb-1.0.1 /path/to/new-output
```

The run writes 44 CSV results and the frozen model JSON to `results/`. Compare these with the like-named files in this archive. The file index itself is documentation. The `figures_and_appendix/` directory contains Figures 1, 2, S1 and S2, the completed appendix source and its PDF.

Indices in waveform files are zero-based. Onset and peak fields are sample indices. Start indices are inclusive and stop indices are exclusive. In beat_windows.csv, subtracting two indices gives a number of samples, which must be multiplied by 2 to obtain milliseconds. Fields named time_ms or bias_ms are already in milliseconds. A channel's ADC gain equals its 10-second digital range in all 200 LUDB records. Tables and figures in the article and appendix express amplitudes as a percentage of that range and RMSE or differences in percentage points (pp). A difference of 10 nominal µV in the original numeric files corresponds to 1 pp. To convert squared errors, divide by 100. Neither the header units nor the historical _uV column suffix establish true electrode voltage.

## Measurements and analysis

| Distributed result files | Contents |
|---|---|
| participant_flow.csv, cohort.csv, pacing_exclusions.csv | Allocation and reasons for exclusion by record, demographics of evaluable participants and record-level pacing labels |
| beat_windows.csv | Baseline and QRS annotations for all six leads in each eligible beat, with indices for the automatic detector where available |
| model.json | Fitting participants, model order and coefficients for both training objectives |
| test_observations.csv, model_effects.csv | Individual predictions' errors, full-QRS correlations, comparator differences and paired patient-bootstrap intervals |
| matched_windows.csv, endpoint_effects.csv | Per-beat outcomes on both terminal windows, timing discrepancies and paired summary estimates |
| patient_error_differences.csv, patient_endpoint_changes.csv, paired_inference.csv | Input differences for each patient and the test statistics, probabilities and confidence limits reported in Tables 1, S6 and S7 |
| bootstrap_refit_intervals.csv, bootstrap_refit_draws.csv | Percentile intervals and 4,000 resamples with refitting |
| cross_validation_observations.csv, cross_validation_means.csv, patient_influence.csv, additional_sensitivity_analyses.csv | Cross-validation, influence of patients and alternative models |
| one_sample_sensitivity.csv | Per-model errors and paired differences with automatic stop shifted by −1, 0 or +1 sample (Table S9) |
| thresholds.csv, error_by_lead.csv | Full-QRS correlation and terminal error, across thresholds and by target lead (Table S8 and patient-clustered intervals) |
| qrs_selection.csv, window_positions.csv | All original V3 peak markers, exclusions, pairing by record and automatic-window placement by target |
| channel_scaling.csv, sampling_plateaus.csv, plateau_sensitivity.csv, example_s2.csv | Per-channel gain check, repeated 12-lead samples, robustness and a second timing example (relative amplitudes) |
| baseline_coefficients.csv, baseline_effects.csv, baseline_overlap.csv | Reference-onset alternatives, development-only refits and overlap counts (error columns are nominal header units, divide by 10 for pp) |
| automatic_baseline_sensitivity.csv | Errors at the automatic stop using annotated or automatically timed baselines (nominal header units) |
| detector_flow_by_record.csv | Candidate peaks, edge exclusions, interior peaks, bounded detections, quality-eligible detections and matched beats in all 200 records, with development/test assignments. |
| detector_coverage.csv | Test-record counts of energy peaks, bounded candidates, quality-eligible detections, matches and unmatched detections outside the annotated V3 peak span. |
| window_coefficients.csv, window_sensitivity.csv, window_summaries.csv | Development-only refits, individual test RMSEs and patient-weighted summaries for the own-onset comparator, atrial masking, latest precordial stop and doubled-V1 sensitivities. The columns ending in pp are percentage points. |
| window_diagnostics.csv | Per-window input rank and condition number, lag-one Pearson correlation of D residuals, and within-window intercept and cross-half errors in pp. |
| bootstrap_precision.csv | Monte Carlo precision for unrestricted two-input fitting (percentage points) |
| trajectory_3d.csv, example_traces.csv, high_correlation_example.csv, six_lead_example.csv | Data used to draw main Figures 1 and 2 and supplementary Figure S1 |
| historical_anchor_matches.csv, previous_subset.csv, previous_subset_effects.csv | Linkage with the previously examined detector-based sample and its confirmed test subset |

The Python programs are in the same directory as this README. window_sensitivity.py recomputes these exploratory controls from digital waveforms and original annotations. The primary outcome is B minus A. A is the unit-norm V1/V6 projection, B is the calibrated single lead, C has two freely fitted gains and U has one input with unit gain of either sign. D is fitted retrospectively to the measured target in each window. Analysis_Plan.md records the six-lead inclusion rules. Statistical_Addendum.md describes the subsequent statistical analyses.

For each target, the corresponding stop field (V2_stop, V3_stop, V4_stop or V5_stop) is the first sample after its closing annotation. `auto_end` is the first quiet sample and is excluded. At 500 Hz each sample spans 2 ms. Negative detector indices mark unavailable paired windows. The main effect is reported in percentage points of the ten-second channel range. Differences in timing are in milliseconds.

Analysis_Plan.md and Statistical_Addendum.md are English translations of the recorded plan and addendum. They distinguish decisions made before refitting from checks added after the original estimates were available.
````
