## Supplementary appendix, analysis code and reproducibility data for "Reconstructing the range-normalized terminal QRS from V1 and V6 using the time-embedded 3D ECG": reproduce.sh

```
#!/bin/sh
set -eu
if [ "$#" -ne 2 ]; then
    echo "Usage: sh reproduce.sh LUDB_RELEASE NEW_OUTPUT_DIRECTORY" >&2
    exit 2
fi
source_dir=$(cd "$1" && pwd)
mkdir "$2"
out_dir=$(cd "$2" && pwd)
code_dir=$(cd "$(dirname "$0")" && pwd)
mkdir "$out_dir/results" "$out_dir/figures_and_appendix"
work_dir=$(mktemp -d)
trap 'rm -rf "$work_dir"' EXIT
export PYTHONDONTWRITEBYTECODE=1 MPLCONFIGDIR="$work_dir/mpl" OPENBLAS_NUM_THREADS=1
python_bin=${PYTHON:-python3}
"$python_bin" "$code_dir/analysis.py" "$source_dir" "$out_dir/results"
"$python_bin" "$code_dir/cohort.py" "$source_dir" "$out_dir/results"
"$python_bin" "$code_dir/verify_reconstruction.py" "$source_dir" "$out_dir/results"
"$python_bin" "$code_dir/inference.py" "$source_dir" "$out_dir/results"
"$python_bin" "$code_dir/verify_inference.py" "$source_dir" "$out_dir/results"
"$python_bin" "$code_dir/error_by_lead.py" "$out_dir/results"
"$python_bin" "$code_dir/one_sample_sensitivity.py" "$source_dir" "$out_dir/results"
"$python_bin" "$code_dir/beat_selection.py" "$source_dir" "$out_dir/results"
"$python_bin" "$code_dir/annotated_baseline_sensitivity.py" "$source_dir" "$out_dir/results"
"$python_bin" "$code_dir/automatic_baseline_sensitivity.py" "$source_dir" "$out_dir/results"
"$python_bin" "$code_dir/bootstrap_precision.py" "$out_dir/results"
"$python_bin" "$code_dir/scaling_quality.py" "$source_dir" "$out_dir/results" "$out_dir/figures_and_appendix"
"$python_bin" "$code_dir/high_correlation_example.py" "$source_dir" "$out_dir/results"
"$python_bin" "$code_dir/window_sensitivity.py" "$source_dir" "$out_dir/results"
"$python_bin" "$code_dir/build_figures_and_appendix.py" "$out_dir/results" "$out_dir/figures_and_appendix"
```
