## Supplementary appendix, analysis code and reproducibility data for "Reconstructing the range-normalized terminal QRS from V1 and V6 using the time-embedded 3D ECG": requirements.txt

```
numpy==2.3.5
scipy==1.18.1
pandas==2.2.3
wfdb==4.3.1
matplotlib==3.11.2
threadpoolctl==3.6.0
```
