## Supplementary appendix, analysis code and reproducibility data for "Reconstructing the range-normalized terminal QRS from V1 and V6 using the time-embedded 3D ECG": scaling_quality.py

```
"""Audit LUDB channel scaling and simultaneous plateaus; reproduce Figure S2.

Usage: python scaling_quality.py LUDB_RELEASE RESULTS_DIR DOCS_DIR
RESULTS_DIR must contain beat_windows.csv and model.json from the primary analysis.
Amplitudes are percentages of each channel's own peak-to-peak range over 10 s.
"""
import argparse
import json
from pathlib import Path

import matplotlib
matplotlib.use("Agg")
import matplotlib.pyplot as plt
from matplotlib.lines import Line2D
from matplotlib.patches import Patch
import numpy as np
import pandas as pd
import wfdb

CHEST = ["V1", "V2", "V3", "V4", "V5", "V6"]


def max_identical_run(digital):
    changes = np.any(np.diff(digital, axis=0) != 0, axis=1)
    boundaries = np.flatnonzero(np.r_[True, changes, True])
    return np.diff(boundaries).max()


@plt.rc_context({"pdf.fonttype": 42})
def make_figure(frame, destination):
    fig, axes = plt.subplots(3, 1, figsize=(7.0, 6.8), sharex=True)
    first = frame.iloc[0]
    t = frame.time_from_V3_stop_ms
    colours = {"ink": "#203541", "bounds": "#287782", "auto": "#a35e38"}
    for ax, lead in zip(axes, ["V1", "V6", "V3"]):
        y = frame[f"{lead}_range_pct"]
        onset, peak, stop = (first[f"{lead}_{bound}"] for bound in ["start", "peak", "stop"])
        on_t, pk_t, stop_t, auto_t = 2 * (np.array([onset, peak, stop, first.auto_stop]) - first.V3_stop)
        ax.axvspan(stop_t - 40, stop_t, color="#dcebed", zorder=0)
        ax.axvline(on_t, color=colours["bounds"], ls=":", lw=1.0)
        ax.axvline(stop_t, color=colours["bounds"], lw=1.1)
        ax.axvline(auto_t, color=colours["auto"], ls="--", lw=1.3)
        ax.plot(t, y, color=colours["ink"], lw=1.5, label=f"Measured {lead}")
        ax.plot(pk_t, y[frame["sample"] == peak].iloc[0], "o", color=colours["ink"], ms=3)
        ax.set_ylabel(lead + " (% range)")
        ax.spines[["top", "right"]].set_visible(False)
        ax.tick_params(labelsize=8)
    ax = axes[-1]
    ax.plot(t, frame.A_range_pct, color="#a54332", ls="--", lw=1.4, label="Projection A")
    ax.plot(t, frame.B_range_pct, color="#497e95", ls=":", lw=1.5, label="Single lead B")
    ax.legend(loc="upper left", frameon=False, ncol=3, fontsize=8)
    ax.set_xlabel("Time from exclusive V3 annotated stop (ms)")
    handles = [Line2D([], [], color=colours["bounds"], ls=":", label="Annotated onset"),
               Line2D([], [], color=colours["ink"], marker="o", ls="none", label="Annotated peak"),
               Line2D([], [], color=colours["bounds"], label="Annotated stop"),
               Line2D([], [], color=colours["auto"], ls="--", label="Automatic stop"),
               Patch(facecolor="#dcebed", label="Final 40 ms of each lead")]
    fig.legend(handles=handles, loc="lower center", ncol=3, frameon=False, fontsize=8)
    fig.subplots_adjust(left=.13, right=.98, top=.98, bottom=.16, hspace=.22)
    fig.savefig(destination, metadata={"CreationDate": None, "ModDate": None})
    plt.close(fig)


def main(root, results, docs):
    docs.mkdir(parents=True, exist_ok=True)
    windows = pd.read_csv(results / "beat_windows.csv")
    model = json.loads((results / "model.json").read_text())
    assert model["inputs"] == ["V1", "V6"] and model["targets"] == CHEST[1:5]
    coef = np.asarray(model["mse_weights"])[:, [model["models"].index(k) for k in ("A", "B")], :]
    scale_rows, beat_rows, effect_rows, candidates = [], [], [], []
    for record in sorted((root / "data").glob("*.hea"), key=lambda f: int(f.stem)):
        patient = int(record.stem)
        rec = wfdb.rdrecord(str(record.with_suffix("")), physical=False)
        names = [name.upper() for name in rec.sig_name]
        d = rec.d_signal.astype("int64")
        pp = np.ptp(d, axis=0)
        gain = np.asarray(rec.adc_gain)
        assert rec.fs == 500 and len(d) == 5000 and np.all(pp > 0)
        assert all(unit.lower() == "mv" for unit in rec.units)
        physical = 1000 * (d - np.asarray(rec.baseline)) / gain
        i, ii, iii = (names.index(l) for l in ["I", "II", "III"])
        digital_sd = np.std(d[:, ii] - d[:, i] - d[:, iii])
        nominal_sd = np.std(physical[:, ii] - physical[:, i] - physical[:, iii])
        for j, lead in enumerate(names):
            scale_rows.append([patient, lead, pp[j], gain[j], pp[j] / gain[j], pp[j] == gain[j],
                               digital_sd, nominal_sd])
        indices = [names.index(l) for l in CHEST]
        chest = d[:, indices]
        for beat in windows.loc[windows.patient == patient].itertuples():
            start = min(getattr(beat, l + "_start") for l in CHEST)
            stop = max(getattr(beat, l + "_stop") for l in CHEST)
            run = max_identical_run(d[start:stop])
            beat_rows.append([patient, beat.reference_peak, beat.set, start, stop, run])
            if beat.set != "test":
                continue
            baseline = np.median(chest[beat.baseline_start:beat.baseline_stop], axis=0)
            pct = 100 * (chest - baseline) / pp[indices]
            for j, lead in enumerate(CHEST[1:5]):
                end = getattr(beat, lead + "_stop")
                y = pct[end-20:end, j+1]
                pred = pct[end-20:end, [0, 5]] @ coef[j].T
                a, b = np.sqrt(np.mean((pred - y[:, None])**2, axis=0))
                effect_rows.append((patient, beat.reference_peak, lead, run, a, b))
            if run < 5 and beat.auto_end >= 0 and beat.V3_stop - beat.auto_end >= 5:
                lo = max(beat.V3_stop - 20, beat.auto_end)
                excursion = np.ptp(pct[lo:beat.V3_stop, 2])
                candidates.append((excursion, patient, beat.reference_peak, beat, run))
    scale = pd.DataFrame(scale_rows, columns="patient lead digital_range header_gain_adu_per_mV nominal_range_mV gain_equals_range limb_closure_sd_counts limb_closure_sd_nominal_uV".split())
    assert len(scale) == 2400 and scale.gain_equals_range.all()
    scale.to_csv(results / "channel_scaling.csv", index=False)
    beats = pd.DataFrame(beat_rows, columns="patient reference_peak set union_start union_stop longest_identical_12lead_run_samples".split())
    beats.to_csv(results / "sampling_plateaus.csv", index=False)
    errors = pd.DataFrame(effect_rows, columns="patient peak lead run A B".split())
    summaries = []
    for limit in [None, 5, 8]:
        subset = errors if limit is None else errors[errors.run < limit]
        pat = subset.groupby("patient")[["A", "B"]].mean()
        diff = (pat.B - pat.A).to_numpy()
        rng = np.random.default_rng(20261113)
        lo, hi = np.quantile(rng.choice(diff, (5000, len(diff)), replace=True).mean(axis=1), [.025, .975])
        summaries.append([0 if limit is None else limit, len(pat), len(subset)//4, pat.A.mean(),
                          pat.B.mean(), diff.mean(), lo, hi])
    fields = "exclude_run_at_least_samples_0_means_none patients beats A_RMSE_pct_range B_RMSE_pct_range BA_percentage_points lo_pp hi_pp"
    pd.DataFrame(summaries, columns=fields.split()).to_csv(results / "plateau_sensitivity.csv", index=False)
    excursion, patient, peak, beat, run = min(candidates, key=lambda row: (-row[0], row[1], row[2]))
    rec = wfdb.rdrecord(str(root / "data" / str(patient)), physical=False)
    chest = rec.d_signal[:, [[name.upper() for name in rec.sig_name].index(lead) for lead in CHEST]].astype("int64")
    baseline = np.median(chest[beat.baseline_start:beat.baseline_stop], axis=0)
    pct = 100 * (chest - baseline) / np.ptp(chest, axis=0)
    start = min(getattr(beat, l + "_start") for l in CHEST)
    stop = max(getattr(beat, l + "_stop") for l in CHEST)
    samples = np.arange(max(0, start-25), min(len(chest), stop+25))
    a, b = (pct[samples][:, [0,5]] @ coef[1].T).T
    frame = pd.DataFrame({"patient": patient, "reference_peak": peak, "sample": samples,
                          "time_from_V3_stop_ms": 2*(samples-beat.V3_stop),
                          "auto_stop": beat.auto_end, "auto_anchor": beat.auto_peak,
                          "omitted_excursion_pct_range": excursion, "max_12lead_identical_run_samples": run,
                          "eligible_candidates": len(candidates), "A_range_pct": a, "B_range_pct": b})
    for j, lead in enumerate(CHEST):
        frame[lead + "_range_pct"] = pct[samples, j]
        for mark in ["start", "peak", "stop"]:
            frame[lead + "_" + mark] = getattr(beat, lead + "_" + mark)
    frame.to_csv(results / "example_s2.csv", index=False)
    make_figure(frame, docs / "Figure_S2.pdf")


if __name__ == "__main__":
    parser = argparse.ArgumentParser(description=__doc__)
    for name in ["ludb_release", "results_dir", "docs_dir"]:
        parser.add_argument(name, type=Path)
    args = parser.parse_args()
    main(args.ludb_release, args.results_dir, args.docs_dir)
```
