## Supplementary appendix, analysis code and reproducibility data for "Reconstructing the range-normalized terminal QRS from V1 and V6 using the time-embedded 3D ECG": signal_processing.py

```
"""Fixed 500 Hz two-input signal processing and patient-weighted least squares."""
import numpy as np
from scipy.ndimage import uniform_filter1d
from scipy.signal import butter, sosfiltfilt, find_peaks
from scipy.optimize import minimize_scalar

FS = 500
DETECT = butter(3, [8, 30], 'bandpass', fs=FS, output='sos')
SLOPE = butter(3, [1, 45], 'bandpass', fs=FS, output='sos')
LOW = butter(4, 40, 'lowpass', fs=FS, output='sos')
LEADS = ['V1','V6','V2','V3','V4','V5']


def quiet_edge(activity, peak, direction, level):
    for distance in range(8, 56):
        start = peak + direction * distance
        indices = start + direction * np.arange(6)
        if np.max(activity[indices]) <= level:
            return start
    return None


def detect(x):
    if len(x) < 250 or not np.isfinite(x).all() or np.any(np.ptp(x,axis=0) <= 1):
        return [], 0, 0, 'invalid_inputs'
    filtered = sosfiltfilt(DETECT, x, axis=0, padtype="odd", padlen=None)
    envelope = np.sqrt(np.maximum(0,uniform_filter1d(np.mean(filtered**2,axis=1),13,mode="reflect",origin=0)))
    low, high = np.quantile(envelope, [.50,.99])
    peaks = find_peaks(envelope, distance=125, height=low+.17*(high-low),
                       prominence=max(3.,.14*(high-low)))[0]
    slopes = np.diff(sosfiltfilt(SLOPE,x,axis=0,padtype="odd",padlen=None),axis=0,prepend=0)
    activity = np.sqrt(np.maximum(0,uniform_filter1d(np.mean(slopes**2,axis=1),5,mode="reflect",origin=0)))
    floor = np.quantile(activity,.22)
    valid, borders = [], 0
    for p in peaks:
        if p < 95 or p+61 >= len(x):
            borders += 1
            continue
        level = max(1., 2.4*floor, .085*np.max(activity[p-18:p+19]))
        on = quiet_edge(activity,p,-1,level)
        off = quiet_edge(activity,p,1,level)
        if on is not None and off is not None and 20 <= off-on <= 110 and off>=30:
            valid.append((int(p),int(on),int(off)))
    return valid, len(peaks), borders, ''


def base(v, onset):
    return np.median(v[onset-25:onset-5],axis=0)


def design_moments(x,y,beats):
    total = np.zeros((6,6))
    count = 0
    for _,on,off in beats:
        if not valid_channels(x,y,on,off).all():
            continue
        data=np.column_stack((x,y))
        w=data[off-20:off]-base(data,on)
        total += w.T@w / 20
        count += 1
    return total/max(count,1), count


def valid_channels(x,y,on,off):
    input_ok = np.isfinite(x[on-25:off]).all() and np.all(np.ptp(x[on:off],axis=0)>1)
    return (
        input_ok & np.isfinite(y[on-25:off]).all(axis=0) & (np.ptp(y[on:off],axis=0)>1))


def estimate(moment):
    gram, cross = moment[:2,:2], moment[:2,2:]
    result=np.zeros((3,2,4))
    for j in range(4):
        h=cross[:,j]
        def loss(theta):
            u=np.array([np.cos(theta),np.sin(theta)])
            return u@gram@u-2*u@h
        grid=np.arange(720)*2*np.pi/720
        vals=np.array([loss(t) for t in grid])
        minima=np.flatnonzero((vals<=np.roll(vals,1)) & (vals<=np.roll(vals,-1)))
        step=2*np.pi/720
        best=min((minimize_scalar(loss, bounds=(grid[k]-step,grid[k]+step),
                                  method='bounded',options={'xatol':1e-13}) for k in minima),
                 key=lambda r:r.fun)
        result[0,:,j]=[np.cos(best.x),np.sin(best.x)]
        g=np.divide(h,gram.diagonal(),out=np.zeros(2),where=gram.diagonal()>0)
        k=np.argmax(h*g)
        result[1,k,j]=g[k]
        result[2,:,j]=np.linalg.lstsq(gram,h,rcond=1e-12)[0]
    return result


def chord_peak(v):
    chord=v[:1]+np.linspace(0,1,len(v))[:,None]*(v[-1:]-v[:1])
    residual=v-chord
    return residual[np.argmax(abs(residual),axis=0),np.arange(v.shape[1])]


def oracle(x,y,pred):
    u,s,_=np.linalg.svd(x,full_matrices=False)
    rank=int(np.sum(s>s[0]*1e-12)) if s[0]>0 else 0
    fitted=u[:,:rank]@(u[:,:rank].T@y)
    residual=np.mean((y-fitted)**2,axis=0)
    gap=np.mean((fitted-pred)**2,axis=0)
    total=np.mean((y-pred)**2,axis=0)
    np.testing.assert_allclose(total,residual+gap,atol=1e-6,rtol=1e-9)
    return residual,gap,rank


def correlations(y,p):
    a=y-y.mean(axis=0); b=p-p.mean(axis=0)
    den=np.sqrt(np.sum(a*a,axis=0)*np.sum(b*b,axis=0))
    return np.divide(np.sum(a*b,axis=0),den,out=np.full(y.shape[1],np.nan),where=den>0)


def predict(x, coefficients):
    """A, B and C use only measured V1 and V6 at all times."""
    return x @ coefficients
```
