## Supplementary appendix, analysis code and reproducibility data for "Reconstructing the range-normalized terminal QRS from V1 and V6 using the time-embedded 3D ECG": Statistical_Addendum.md

```
# Statistical and geometric analyses added after the original estimates

English translation of the statistical addendum. The initial analysis already included effect estimates and bootstrap intervals. The following tests were added after inspecting those results. The original partition, cohort, baseline, terminal window, fitting loss and primary endpoint were retained.

The test statistic uses one paired difference per test participant, defined as the single-lead RMSE minus the projection RMSE. The global two-sided paired t test is primary. The four lead-specific tests form a secondary family with Holm adjustment. Changes in the projection advantage between endpoints form a separate exploratory family with Holm adjustment across four leads. The nominal significance level is 0.05. The original percentile intervals are marginal. Simultaneous Bonferroni t intervals, standard errors and unrounded p values are also reported.

Sensitivity analyses omit one patient at a time, exclude test records labelled with ventricular pacing, omit the recording with the extreme terminal excursion in Figure S1, compare the projection with two free coefficients, and independently resample development and test patients while refitting both models. The 3D figure uses measured amplitudes and times from a single recorded QRS. Its projection was checked numerically. These analyses do not change group membership or select the primary results.

Table S8 gives a subsequent descriptive breakdown by lead at the correlation and terminal-error thresholds used in the global analysis. Percentages use beat–lead pairs. Confidence intervals resample whole patients.

Following review of index conventions, the automatic endpoint was shifted by one sample. Table S9 and `one_sample_sensitivity.csv` describe this subsequent analysis on the same 702 beats with the original coefficients.

Subsequent checks addressed channel scale, V3 peak symbols before requiring complete boundaries, detector selection, simultaneous plateaus, window positions and baseline timing. The original numerical outputs retain their nominal units. In these data the gain of each channel equals its digital range. Amplitudes are therefore interpreted relative to the ten-second range, and differences are reported in percentage points. Figure S2 and the bootstrap precision analysis for A versus C are exploratory. These checks retain the original participants, primary coefficients and windows.

Further descriptive analyses addressed detector coverage, centring each single-lead candidate on its own onset, baseline samples outside annotated P and QRS waves, the latest precordial closing sample, a change in V1 scale and residual fitting within individual windows. Numerical ties within 10⁻¹¹ percentage points for figure selection are resolved by recording ID, then peak index. This convention applies only to illustrative examples.
```
