## Supplementary appendix, analysis code and reproducibility data for "Reconstructing the range-normalized terminal QRS from V1 and V6 using the time-embedded 3D ECG": verify_inference.py

```
"""Reconstruct paired tests without relying on the SciPy t-test or the main Holm function."""
import argparse
import json
from itertools import combinations
from pathlib import Path

import numpy as np
import pandas as pd
from scipy.special import betainc, stdtrit

from geometry import prepare


def check(output):
    infer = pd.read_csv(output / "paired_inference.csv").set_index(["analysis","lead"])
    primary = pd.read_csv(output / "test_observations.csv")
    clock = pd.read_csv(output / "matched_windows.csv")
    primary["diff"] = primary.B-primary.A
    clock["diff"] = (clock.manual_B-clock.auto_B)-(clock.manual_A-clock.auto_A)
    weights = np.asarray(json.loads((output / "model.json").read_text())["mse_weights"])
    np.testing.assert_allclose(np.linalg.norm(weights[:,0],axis=1), 1, atol=1e-12)
    assert (np.count_nonzero(weights[:,1], axis=1) == 1).all()
    interval_checks = []
    for name, data, n in [("projection",primary,80), ("timing",clock,77)]:
        assert not data.duplicated(["patient","reference_peak","lead"]).any()
        assert (data.groupby(["patient","reference_peak"]).size()==4).all()
        assert data.patient.nunique()==n
        raw = {}
        for lead in ["Overall", "V2","V3","V4","V5"]:
            subset = data if lead == "Overall" else data[data.lead==lead]
            x = subset.groupby("patient")["diff"].mean().to_numpy()
            mean = np.sum(x)/n
            se = np.sqrt(np.sum((x-mean)**2)/(n*(n-1)))
            t = mean/se
            prob = betainc((n-1)/2, .5, (n-1)/(n-1+t*t))
            raw[lead] = prob
            obs = infer.loc[name,lead]
            np.testing.assert_allclose([mean,se,t,n-1,prob],obs[["difference","se","t","df","p"]],rtol=1e-11,atol=1e-13)
            q = stdtrit(n-1,.975)
            np.testing.assert_allclose([mean-q*se,mean+q*se],obs[["ci95_t_low","ci95_t_high"]],atol=1e-9)
            if lead != "Overall":
                q = stdtrit(n-1,1-.05/8)
                np.testing.assert_allclose([mean-q*se,mean+q*se],obs[["bonf_low","bonf_high"]],atol=1e-9)
            interval_checks.append((name,lead))
        leads = ["V2","V3","V4","V5"]
        for lead in leads:
            # Closed Bonferroni testing across every subset containing this lead.
            values = [min(1.,len(group)*min(raw[j] for j in group))
                      for size in range(1,5) for group in combinations(leads,size) if lead in group]
            np.testing.assert_allclose(max(values),infer.loc[(name,lead),"p_holm"],atol=1e-13)
    sims = pd.read_csv(output / "bootstrap_refit_draws.csv")
    observed = pd.read_csv(output / "bootstrap_refit_intervals.csv").set_index("lead").loc[sims.columns]
    assert len(sims) == 4000
    np.testing.assert_allclose(np.mean(sims.iloc[:,:4],axis=1),sims.Overall,atol=1e-10)
    np.testing.assert_allclose(np.quantile(sims,[.025,.975],axis=0).T,observed[["low","high"]],atol=1e-9)
    print(f"Recomputed {len(interval_checks)} patient-level t statistics and confidence intervals, "
          "eight multiplicity corrections, and the refit percentiles.")


if __name__ == "__main__":
    parser = argparse.ArgumentParser(description=__doc__)
    parser.add_argument("source", type=Path)
    parser.add_argument("output", type=Path)
    args = parser.parse_args()
    check(args.output)
    prepare(args.source, args.output)
```
