## Supplementary appendix, analysis code and reproducibility data for "Reconstructing the range-normalized terminal QRS from V1 and V6 using the time-embedded 3D ECG": verify_reconstruction.py

```
"""Verify measured endpoints and predictions with native WFDB physical reads and source annotations."""
import argparse
from pathlib import Path
import json
import numpy as np
import pandas as pd
import wfdb
from analysis import all_intervals
from plot_trace import select_trace


def verify(ludb, out):
    model=json.loads((out/'model.json').read_text())
    windows=pd.read_csv(out/'beat_windows.csv')
    test=windows[windows['set']=='test']
    weights=np.array(model['mse_weights'])
    measured=pd.read_csv(out/'test_observations.csv').set_index(['patient','reference_peak','lead'])
    paired=pd.read_csv(out/'matched_windows.csv').set_index(['patient','reference_peak','lead'])
    bridge=pd.read_csv(out/'historical_anchor_matches.csv')
    assert len(bridge)==7031 and int(bridge.inside.sum())==7027
    flow=pd.read_csv(out/'participant_flow.csv')
    flow=flow.set_index('patient')
    assert (flow.six_lead_eligible+flow.filter(regex='^n_').sum(axis=1)==flow.V3_annotated).all()
    labels = []
    for patient, row in flow.iterrows():
        notes = wfdb.rdheader(str(ludb / 'data' / str(patient))).comments
        pacing = any('ventricular pacing' in note.lower() for note in notes)
        labels.append([patient, pacing, row.V3_annotated, row.n_missing_annotation])
    pd.DataFrame(labels, columns=['patient', 'ventricular_pacing_label', 'v3_beats', 'excluded']).to_csv(
        out / 'pacing_exclusions.csv', index=False)
    assert set(test.patient).isdisjoint(model['train_ids'])
    checked=0; oldrows=[]
    for patient,g in test.groupby('patient'):
        path=ludb/'data'/str(patient)
        record=wfdb.rdrecord(str(path))
        volts=1000*record.p_signal
        cols={lead.upper():i for i,lead in enumerate(record.sig_name)}
        annotations={}
        for lead in ['V1','V2','V3','V4','V5','V6']:
            marks=wfdb.rdann(str(path),lead.lower())
            annotations[lead]={(int(marks.sample[i-1]),int(marks.sample[i]),int(marks.sample[i+1])+1)
                for i,symbol in enumerate(marks.symbol) if 0<i<len(marks.sample)-1 and
                symbol in {'N','A','V','/','L','R'} and marks.symbol[i-1]=='(' and marks.symbol[i+1]==')'}
        for r in g.itertuples():
            for lead,ref in annotations.items():
                triple=tuple(getattr(r,lead+suffix) for suffix in ['_start','_peak','_stop'])
                assert triple in ref
            center=np.median(volts[r.baseline_start:r.baseline_stop],axis=0)
            for j,lead in enumerate(['V2','V3','V4','V5']):
                f=getattr(r,lead+'_stop')
                assert f-20 >= getattr(r,lead+'_start')
                key=(patient,r.reference_peak,lead)
                for clock,end in [('manual',f),('auto',r.auto_end)]:
                    if end<0:continue
                    samples=volts[end-20:end]-center
                    x1,x6,y=samples[:,cols['V1']],samples[:,cols['V6']],samples[:,cols[lead]]
                    for m,name in enumerate(['A','B']):
                        prediction=weights[j,m,0]*x1+weights[j,m,1]*x6
                        e=np.sqrt(np.sum((prediction-y)**2)/20)
                        reference=(measured.loc[key,name] if clock=='manual' else paired.loc[key,'auto_'+name])
                        np.testing.assert_allclose(e,reference,rtol=1e-11,atol=1e-8)
                    checked+=1
        # The earlier 7,027 recording–peak–lead pairs had an input anchor inside the target QRS.
        # Score their test-patient subset even when a different target has no annotation.
        for row in bridge[(bridge.patient==patient)&bridge.inside].itertuples():
            j=['V2','V3','V4','V5'].index(row.lead)
            ref=[m for m in annotations[row.lead] if m[0]==row.manual_start and m[2]==row.manual_stop]
            assert len(ref)==1
            if row.manual_stop-20<row.manual_start:continue
            matched=[]
            for ln in ['V1','V6']:
                marks=[m for m in annotations[ln] if abs(m[1]-ref[0][1])<=50]
                if len(marks)==1:matched.append(marks[0])
            if len(matched)!=2:continue
            start=min(m[0] for m in matched)
            if start<25:continue
            ch=[cols['V1'],cols['V6'],cols[row.lead]]
            segment=volts[row.manual_stop-20:row.manual_stop,ch]-np.median(volts[start-25:start-5,ch],axis=0)
            if not np.isfinite(segment).all():continue
            errors=np.sqrt(np.mean((segment[:,:2]@weights[j,:2].T-segment[:,2,None])**2,axis=0))
            oldrows.append([patient,row.peak,row.lead,*errors,errors[1]-errors[0]])
    assert checked==len(measured)+len(paired)
    frame=pd.DataFrame(oldrows,columns=['patient','reference_peak','lead','A','B','BA'])
    frame.to_csv(out/'previous_subset.csv',index=False)
    all_intervals(frame).to_csv(out/'previous_subset_effects.csv',index=False)
    print('Verified test observations:',len(measured),'manual and',len(paired),'automatic windows on the same confirmed beats.')
    print('Earlier target-confirmed subset:',len(frame),'test pairs across',frame.patient.nunique(),'test patients.')
    summary=pd.read_csv(out/'model_effects.csv')
    values=measured.reset_index().groupby('patient').BA.mean().to_numpy()
    boot=np.random.default_rng(20261113).choice(values,(5000,len(values))).mean(axis=1)
    result=summary.query("lead=='Overall' and measure=='BA'").iloc[0]
    np.testing.assert_allclose([values.mean(),*np.quantile(boot,[.025,.975])],[result['mean'],result.lo,result.hi],rtol=1e-10)


if __name__=='__main__':
    parser=argparse.ArgumentParser(description=__doc__)
    parser.add_argument('ludb',type=Path);parser.add_argument('output',type=Path)
    args=parser.parse_args()
    verify(args.ludb,args.output)
    select_trace(args.ludb,args.output)
```
