## Supplementary appendix, analysis code and reproducibility data for "Reconstructing the range-normalized terminal QRS from V1 and V6 using the time-embedded 3D ECG": window_sensitivity.py

```
"""Timing, centring and numerical sensitivity analyses on the fixed LUDB partitions.

All amplitudes and errors calculated here are in percentage points of channel
range. Detector thresholds in senales.detect expect ten times this scale.
"""
import argparse
import json
from pathlib import Path

import numpy as np
import pandas as pd
import wfdb

from analysis import LEADS, QRS, TARGETS, fits, score
from signal_processing import detect, valid_channels


def annotation_masks(record, length):
    atrial = np.zeros((length, len(LEADS)), dtype=bool)
    ventricular = np.zeros_like(atrial)
    for j, lead in enumerate(LEADS):
        marks = wfdb.rdann(str(record), lead.lower())
        for i in range(1, len(marks.symbol) - 1):
            if marks.symbol[i-1] != '(' or marks.symbol[i+1] != ')':
                continue
            interval = slice(marks.sample[i-1], marks.sample[i+1]+1)
            if marks.symbol[i] == 'p':
                atrial[interval, j] = True
            elif marks.symbol[i] in QRS:
                ventricular[interval, j] = True
    return atrial, ventricular


def diagnostics(data):
    x, y = data[:, :2], data[:, 2]
    weights, _, rank, singular = np.linalg.lstsq(x, y, rcond=1e-12)
    resid = y - x @ weights
    lag = np.corrcoef(resid[:-1], resid[1:])[0, 1] if min(np.ptp(resid[:-1]), np.ptp(resid[1:])) > 0 else np.nan
    augmented = np.column_stack((x, np.ones(len(x))))
    fitted = augmented @ np.linalg.lstsq(augmented, y, rcond=1e-12)[0]
    predicted = np.empty_like(y)
    for train, test in [(slice(0,10), slice(10,20)), (slice(10,20), slice(0,10))]:
        predicted[test] = x[test] @ np.linalg.lstsq(x[train], y[train], rcond=1e-12)[0]
    return rank, singular[0]/singular[-1], lag, np.sqrt(np.mean((fitted-y)**2)), np.sqrt(np.mean((predicted-y)**2))


def summarize(errors, policy, metadata, rows):
    for k, lead in enumerate(TARGETS):
        for (patient, peak), metrics in zip(metadata, errors[:, k]):
            a, b = metrics[:2]
            rows.append((policy, patient, peak, lead, a, b, b-a))


def analyze(source, results):
    windows = pd.read_csv(results/'beat_windows.csv').sort_values(['patient','reference_peak'])
    model = json.loads((results/'model.json').read_text())
    weights = np.asarray(model['mse_weights'])
    blocks, own, last, filtered, keys, details, coverage = [], [], [], [], [], [], []
    for patient, group in windows.groupby('patient', sort=True):
        record = source/'data'/str(patient)
        raw = wfdb.rdrecord(str(record), physical=False)
        ix = [[s.upper() for s in raw.sig_name].index(lead) for lead in LEADS]
        counts = raw.d_signal[:, ix]
        gains = np.asarray(raw.adc_gain)[ix]
        np.testing.assert_array_equal(gains, np.ptp(counts, axis=0))
        signal = 100*(counts.astype(float)-np.asarray(raw.baseline)[ix])/gains
        is_test = group['set'].iloc[0] == 'test'
        if is_test:
            p_marks, qrs_marks = annotation_masks(record, len(signal))
            # Match the arithmetic and units used at detection in the primary pipeline.
            nominal = 1000*(counts.astype(float)-np.asarray(raw.baseline)[ix])/gains
            nominal[counts == -32768] = np.nan
            bounded, peaks, borders, _ = detect(nominal[:, [0,5]])
            valid = {p for p, start, stop in bounded if valid_channels(nominal[:, [0,5]], nominal[:, 1:5], start, stop).all()}
            paired = set(group.loc[group.auto_end >= 0, 'auto_peak'])
            if not paired <= valid:
                raise ValueError(f'Unmatched detector identifiers in record {patient}')
            marks = wfdb.rdann(str(record), 'v3')
            annotated = marks.sample[[s in QRS for s in marks.symbol]]
            outside = sum(p < annotated.min() or p > annotated.max() for p in valid - paired)
            coverage.append((patient, peaks, borders, len(bounded), len(valid), len(paired), outside))
        for beat in group.itertuples():
            base = slice(beat.baseline_start, beat.baseline_stop)
            center = np.median(signal[base], axis=0)
            own_center = np.array([np.median(signal[o-25:o-5,j]) for o,j in [(beat.V1_start,0),(beat.V6_start,5)]])
            starts = [getattr(beat, lead+'_start') for lead in LEADS]
            if min(starts[0], starts[5]) < 25:
                raise ValueError('Insufficient samples for baseline')
            ends = [getattr(beat, lead+'_stop') for lead in LEADS]
            if is_test:
                clean = ~(p_marks[base] | qrs_marks[base])
                minimum = clean.sum(axis=0).min()
                masked = np.array([np.median(signal[base,j][clean[:,j]]) for j in range(6)]) if minimum >= 5 else None
                p_overlap = p_marks[base].any()
            standard, own_blocks, common_blocks, clean_blocks = [], [], [], []
            for j, lead in enumerate(TARGETS, 1):
                cols = [0,5,j]
                stop = ends[j]
                segment = signal[stop-20:stop, cols] - center[cols]
                standard.append(segment)
                local = segment.copy()
                local[:,:2] += center[[0,5]] - own_center
                own_blocks.append(local)
                if is_test:
                    common_blocks.append(signal[max(ends)-20:max(ends), cols] - center[cols])
                    if masked is not None:
                        clean_blocks.append(signal[stop-20:stop, cols] - masked[cols])
                    details.append((patient,beat.reference_peak,lead,minimum,p_overlap,max(ends)-stop,*diagnostics(segment)))
            keys.append((patient, beat.reference_peak, beat.set))
            blocks.append(standard)
            own.append(own_blocks)
            if is_test:
                last.append(common_blocks)
                filtered.append(clean_blocks if masked is not None else np.full((4,20,3), np.nan))
    meta = pd.DataFrame(keys, columns=['patient','peak','partition'])
    train = meta.partition.eq('train').to_numpy()
    test = ~train
    assert set(meta.loc[train,'patient']) == set(model['train_ids']) and not set(meta.loc[test,'patient']) & set(model['train_ids'])
    ids = meta.loc[train,'patient'].to_numpy()
    held = meta.loc[test,['patient','peak']].to_numpy()
    blocks, own = np.asarray(blocks), np.asarray(own)
    original = score(blocks[test], weights)
    new_weights = fits(own[train], ids)
    independent = score(own[test], new_weights)
    # Change only the comparator. A still uses the primary shared input onset.
    independent[:,:,0] = original[:,:,0]
    rows = []
    summarize(original, 'primary', held, rows)
    summarize(independent, 'own_onset_B_refit', held, rows)
    summarize(score(np.asarray(last), weights), 'latest_six_stops', held, rows)
    clean = np.asarray(filtered)
    ok = np.isfinite(clean).all(axis=(1,2,3))
    summarize(score(clean[ok], weights), 'masked_baseline', held[ok], rows)
    summarize(original[ok], 'primary_on_masked_subset', held[ok], rows)
    scaled = blocks.copy()
    scaled[:,:,:,0] *= 2
    scaled_weights = fits(scaled[train], ids)
    scaled_errors = score(scaled[test], scaled_weights)
    np.testing.assert_allclose(scaled_errors[:,:,1:3], original[:,:,1:3], atol=1e-8)
    summarize(scaled_errors, 'twice_V1_refit', held, rows)
    detail = pd.DataFrame(details, columns=['patient','peak','lead','min_clean_samples','overlaps_P','latest_minus_local_samples','rank','condition','lag1_Pearson','intercept_RMSE_pp','half_transfer_RMSE_pp'])
    detail.to_csv(results/'window_diagnostics.csv', index=False)
    pd.DataFrame(coverage, columns=['patient','energy_peaks','border_exclusions','bounded','quality_eligible','matched','unmatched_outside_V3_peak_span']).to_csv(results/'detector_coverage.csv',index=False)
    individual = pd.DataFrame(rows, columns=['policy','patient','peak','lead','A_pp','B_pp','BA_pp'])
    individual.to_csv(results/'window_sensitivity.csv',index=False)
    patient_lead = individual.groupby(['policy','patient','lead'])[['A_pp','B_pp','BA_pp']].mean()
    overall = patient_lead.groupby(['policy','patient']).mean().groupby('policy').mean().assign(lead='Overall').reset_index().set_index(['policy','lead'])
    pd.concat([overall,patient_lead.groupby(['policy','lead']).mean()]).sort_index().to_csv(results/'window_summaries.csv')
    observed = pd.read_csv(results/'test_observations.csv').set_index(['patient','reference_peak','lead']).sort_index()
    primary = individual.loc[individual.policy=='primary'].set_index(['patient','peak','lead']).sort_index()
    np.testing.assert_array_equal(primary.index.to_numpy(),observed.index.to_numpy())
    np.testing.assert_allclose(primary[['A_pp','B_pp']], observed[['A','B']]/10, atol=1e-9)
    coef_rows = []
    for j, lead in enumerate(TARGETS):
        for policy, name, pars in [('own_onset_B_refit','B',new_weights[j,1]),('twice_V1_refit','A',scaled_weights[j,0]),('twice_V1_refit','B',scaled_weights[j,1]),('twice_V1_refit','C',scaled_weights[j,2])]:
            coef_rows.append((policy,lead,name,*pars))
    pd.DataFrame(coef_rows,columns=['policy','lead','model','weight_V1','weight_V6']).to_csv(results/'window_coefficients.csv',index=False)


if __name__ == '__main__':
    parser = argparse.ArgumentParser(description=__doc__)
    parser.add_argument('source',type=Path)
    parser.add_argument('results',type=Path)
    args = parser.parse_args()
    analyze(args.source, args.results)
```
